# Reducing the Cost of Rapid Antigen Tests through Swab Pooling and Extraction in a Device

**DOI:** 10.1101/2021.03.11.21252969

**Authors:** Tim Berking, Sabrina G. Lorenz, Alexander Ulrich, Joachim Greiner, Clemens Richert

## Abstract

The COVID-19 pandemic places a significant stress on the viral testing capabilities of many countries. The value of rapid point-of-care (PoC) antigen tests is becoming increasingly clear, but implementing frequent large scale testing is costly. We have developed an inexpensive device for pooling swabs, extracting specimens, and detecting viral antigens with a commercial lateral flow assay detecting the nucleocapsid protein of SARS-CoV-2 as antigen. The holder of the device can be produced locally through 3D printing. The extraction and the elution can be performed with the entire set-up encapsulated in a transparent bag, minimizing the risk of infection for the operator. With 6 swabs holding approx. 0.1 mL specimen each and 0.35 mL extraction buffer, 43±6 % (n= 8) of the signal for an individual extraction of a positive control standard was obtained. Image analysis still showed a signal-to-noise ratio of ≥ 7 upon further eight-fold dilution. Our current total cost of materials is below $ 2 per tested person or 20% of our cost for an individual PoC test. These findings suggest that pooling can make frequent testing more affordable for schools, universities and other institutions, without decreasing sensitivity to an unacceptable level. Further validation of the method is required.

## Supplementary material for "Reducing the Cost of Rapid Antigen Tests through Swab Pooling and Extraction in a Device": stp files for 3D printing: Halter_V2.stp

```
ISO-10303-21;
HEADER;
FILE_DESCRIPTION(('CATIA V5 STEP Exchange'),'2;1');

FILE_NAME('D:\\Covid Test Halter\\Halter_V2.stp','2021-02-25T08:41:46+00:00',('none'),('none'),'CATIA Version 5 Release 20 SP 7 (IN-10)','CATIA V5 STEP AP214','none');

FILE_SCHEMA(('AUTOMOTIVE_DESIGN { 1 0 10303 214 1 1 1 1 }'));

ENDSEC;
/* file written by CATIA V5R20 */
DATA;
#5=PRODUCT('Halter f\X2\00FC\X0\r Schnelltest','Halter f\X2\00FC\X0\r Schnelltest','',(#2)) ;
#2=PRODUCT_CONTEXT(' ',#1,'mechanical') ;
#1=APPLICATION_CONTEXT('automotive design') ;
#10=PRODUCT_DEFINITION('Halter f\X2\00FC\X0\r Schnelltest',' ',#6,#3) ;
#3=PRODUCT_DEFINITION_CONTEXT('part definition',#1,' ') ;
#11=PRODUCT_DEFINITION_SHAPE(' ',' ',#10) ;
#1714=MECHANICAL_DESIGN_GEOMETRIC_PRESENTATION_REPRESENTATION(' ',(#238,#325,#453,#545,#576,#648,#688,#890,#921,#1011,#1035,#1163,#1187,#1211,#1258,#1282,#1301,#1325,#1383,#1407,#1431,#1450,#1527,#1551,#1570,#1692,#1711,#30),#17) ;
#20=SHAPE_REPRESENTATION(' ',(#19),#17) ;
#19=AXIS2_PLACEMENT_3D(' ',#18,$,$) ;
#35=AXIS2_PLACEMENT_3D('Plane Axis2P3D',#32,#33,#34) ;
#75=AXIS2_PLACEMENT_3D('Plane Axis2P3D',#72,#73,#74) ;
#106=AXIS2_PLACEMENT_3D('Plane Axis2P3D',#103,#104,#105) ;
#242=AXIS2_PLACEMENT_3D('Plane Axis2P3D',#239,#240,#241) ;
#329=AXIS2_PLACEMENT_3D('Plane Axis2P3D',#326,#327,#328) ;
#457=AXIS2_PLACEMENT_3D('Plane Axis2P3D',#454,#455,#456) ;
#549=AXIS2_PLACEMENT_3D('Cylinder Axis2P3D',#546,#547,#548) ;
#560=AXIS2_PLACEMENT_3D('Circle Axis2P3D',#558,#559,$) ;
#580=AXIS2_PLACEMENT_3D('Plane Axis2P3D',#577,#578,#579) ;
#652=AXIS2_PLACEMENT_3D('Plane Axis2P3D',#649,#650,#651) ;
#663=AXIS2_PLACEMENT_3D('Circle Axis2P3D',#661,#662,$) ;
#692=AXIS2_PLACEMENT_3D('Plane Axis2P3D',#689,#690,#691) ;
#716=AXIS2_PLACEMENT_3D('Plane Axis2P3D',#713,#714,#715) ;
#720=AXIS2_PLACEMENT_3D('Circle Axis2P3D',#718,#719,$) ;
#734=AXIS2_PLACEMENT_3D('Circle Axis2P3D',#732,#733,$) ;
#761=AXIS2_PLACEMENT_3D('Circle Axis2P3D',#759,#760,$) ;
#770=AXIS2_PLACEMENT_3D('Circle Axis2P3D',#768,#769,$) ;
#781=AXIS2_PLACEMENT_3D('Plane Axis2P3D',#778,#779,#780) ;
#861=AXIS2_PLACEMENT_3D('Circle Axis2P3D',#859,#860,$) ;
#894=AXIS2_PLACEMENT_3D('Cylinder Axis2P3D',#891,#892,#893) ;
#905=AXIS2_PLACEMENT_3D('Circle Axis2P3D',#903,#904,$) ;
#925=AXIS2_PLACEMENT_3D('Plane Axis2P3D',#922,#923,#924) ;
#988=AXIS2_PLACEMENT_3D('Circle Axis2P3D',#986,#987,$) ;
#997=AXIS2_PLACEMENT_3D('Circle Axis2P3D',#995,#996,$) ;
#1015=AXIS2_PLACEMENT_3D('Plane Axis2P3D',#1012,#1013,#1014) ;
#1039=AXIS2_PLACEMENT_3D('Plane Axis2P3D',#1036,#1037,#1038) ;
#1052=AXIS2_PLACEMENT_3D('Circle Axis2P3D',#1050,#1051,$) ;
#1137=AXIS2_PLACEMENT_3D('Circle Axis2P3D',#1135,#1136,$) ;
#1167=AXIS2_PLACEMENT_3D('Cylinder Axis2P3D',#1164,#1165,#1166) ;
#1191=AXIS2_PLACEMENT_3D('Cylinder Axis2P3D',#1188,#1189,#1190) ;
#1215=AXIS2_PLACEMENT_3D('Plane Axis2P3D',#1212,#1213,#1214) ;
#1262=AXIS2_PLACEMENT_3D('Cylinder Axis2P3D',#1259,#1260,#1261) ;
#1286=AXIS2_PLACEMENT_3D('Cylinder Axis2P3D',#1283,#1284,#1285) ;
#1305=AXIS2_PLACEMENT_3D('Cylinder Axis2P3D',#1302,#1303,#1304) ;
#1329=AXIS2_PLACEMENT_3D('Plane Axis2P3D',#1326,#1327,#1328) ;
#1346=AXIS2_PLACEMENT_3D('Plane Axis2P3D',#1343,#1344,#1345) ;
#1363=AXIS2_PLACEMENT_3D('Cylinder Axis2P3D',#1360,#1361,#1362) ;
#1387=AXIS2_PLACEMENT_3D('Cylinder Axis2P3D',#1384,#1385,#1386) ;
#1411=AXIS2_PLACEMENT_3D('Plane Axis2P3D',#1408,#1409,#1410) ;
#1435=AXIS2_PLACEMENT_3D('Cylinder Axis2P3D',#1432,#1433,#1434) ;
#1454=AXIS2_PLACEMENT_3D('Cylinder Axis2P3D',#1451,#1452,#1453) ;
#1466=AXIS2_PLACEMENT_3D('Cylinder Axis2P3D',#1463,#1464,#1465) ;
#1478=AXIS2_PLACEMENT_3D('Cylinder Axis2P3D',#1475,#1476,#1477) ;
#1507=AXIS2_PLACEMENT_3D('Cylinder Axis2P3D',#1504,#1505,#1506) ;
#1531=AXIS2_PLACEMENT_3D('Plane Axis2P3D',#1528,#1529,#1530) ;
#1555=AXIS2_PLACEMENT_3D('Cylinder Axis2P3D',#1552,#1553,#1554) ;
#1574=AXIS2_PLACEMENT_3D('Plane Axis2P3D',#1571,#1572,#1573) ;
#1598=AXIS2_PLACEMENT_3D('Cylinder Axis2P3D',#1595,#1596,#1597) ;
#1602=AXIS2_PLACEMENT_3D('Circle Axis2P3D',#1600,#1601,$) ;
#1622=AXIS2_PLACEMENT_3D('Cylinder Axis2P3D',#1619,#1620,#1621) ;
#1626=AXIS2_PLACEMENT_3D('Circle Axis2P3D',#1624,#1625,$) ;
#1653=AXIS2_PLACEMENT_3D('Plane Axis2P3D',#1650,#1651,#1652) ;
#1670=AXIS2_PLACEMENT_3D('Plane Axis2P3D',#1667,#1668,#1669) ;
#1696=AXIS2_PLACEMENT_3D('Plane Axis2P3D',#1693,#1694,#1695) ;
#18=CARTESIAN_POINT(' ',(0.,0.,0.)) ;
#32=CARTESIAN_POINT('Axis2P3D Location',(93.3106018066,3.1,-30.)) ;
#37=CARTESIAN_POINT('Line Origine',(93.3106018066,3.1,-15.)) ;
#41=CARTESIAN_POINT('Vertex',(93.3106018066,3.1,-30.)) ;
#43=CARTESIAN_POINT('Vertex',(93.3106018066,3.1,-3.5527136788E-015)) ;
#46=CARTESIAN_POINT('Line Origine',(93.3106018066,1.55,-30.)) ;
#50=CARTESIAN_POINT('Vertex',(93.3106018066,0.,-30.)) ;
#53=CARTESIAN_POINT('Line Origine',(93.3106018066,0.,-15.)) ;
#57=CARTESIAN_POINT('Vertex',(93.3106018066,3.10862446895E-015,0.)) ;
#60=CARTESIAN_POINT('Line Origine',(93.3106018066,1.55,0.)) ;
#72=CARTESIAN_POINT('Axis2P3D Location',(93.3106018066,3.1,-30.)) ;
#77=CARTESIAN_POINT('Line Origine',(85.7606018066,3.1,0.)) ;
#81=CARTESIAN_POINT('Vertex',(78.2106018066,3.1,-3.5527136788E-015)) ;
#84=CARTESIAN_POINT('Line Origine',(78.2106018066,3.1,-15.)) ;
#88=CARTESIAN_POINT('Vertex',(78.2106018066,3.1,-30.)) ;
#91=CARTESIAN_POINT('Line Origine',(85.7606018066,3.1,-30.)) ;
#103=CARTESIAN_POINT('Axis2P3D Location',(94.6679287015,42.638650386,-30.)) ;
#108=CARTESIAN_POINT('Line Origine',(40.6053009033,3.72686770334E-010,-30.)) ;
#112=CARTESIAN_POINT('Vertex',(78.2106018066,0.,-30.)) ;
#114=CARTESIAN_POINT('Vertex',(3.,-7.44982742162E-010,-30.)) ;
#117=CARTESIAN_POINT('Line Origine',(3.00000000019,3.75000000037,-30.)) ;
#121=CARTESIAN_POINT('Vertex',(3.,7.49999999926,-30.)) ;
#124=CARTESIAN_POINT('Line Origine',(11.5000000002,7.50000000037,-30.)) ;
#128=CARTESIAN_POINT('Vertex',(20.,7.5,-30.)) ;
#131=CARTESIAN_POINT('Line Origine',(59.6427999315,40.7642588014,-30.)) ;
#135=CARTESIAN_POINT('Vertex',(99.2855998636,74.0285176032,-30.)) ;
#138=CARTESIAN_POINT('Line Origine',(99.9283874725,73.2624731594,-30.)) ;
#142=CARTESIAN_POINT('Vertex',(100.571175082,72.4964287163,-30.)) ;
#145=CARTESIAN_POINT('Line Origine',(105.933486184,76.9959419841,-30.)) ;
#149=CARTESIAN_POINT('Vertex',(111.295797286,81.4954552519,-30.)) ;
#152=CARTESIAN_POINT('Line Origine',(110.653009676,82.261499695,-30.)) ;
#156=CARTESIAN_POINT('Vertex',(110.010222066,83.0275441382,-30.)) ;
#159=CARTESIAN_POINT('Line Origine',(110.201733177,83.1882410401,-30.)) ;
#163=CARTESIAN_POINT('Vertex',(110.393244287,83.3489379437,-30.)) ;
#166=CARTESIAN_POINT('Line Origine',(115.21415136,77.6036046188,-30.)) ;
#170=CARTESIAN_POINT('Vertex',(120.035058433,71.8582712969,-30.)) ;
#173=CARTESIAN_POINT('Line Origine',(89.3459023491,46.1070117442,-30.)) ;
#177=CARTESIAN_POINT('Vertex',(58.6567462652,20.3557521937,-30.)) ;
#180=CARTESIAN_POINT('Line Origine',(60.9963018337,13.9278760966,-30.)) ;
#184=CARTESIAN_POINT('Vertex',(63.3358574029,7.5,-30.)) ;
#187=CARTESIAN_POINT('Line Origine',(124.835857403,7.50000000037,-30.)) ;
#191=CARTESIAN_POINT('Vertex',(186.335857403,7.49999999926,-30.)) ;
#194=CARTESIAN_POINT('Line Origine',(186.335857403,3.75000000037,-30.)) ;
#198=CARTESIAN_POINT('Vertex',(186.335857403,-7.44979189449E-010,-30.)) ;
#201=CARTESIAN_POINT('Line Origine',(139.823229605,3.72686770334E-010,-30.)) ;
#206=CARTESIAN_POINT('Line Origine',(78.2106018066,1.55,-30.)) ;
#239=CARTESIAN_POINT('Axis2P3D Location',(189.335857403,0.,0.)) ;
#245=CARTESIAN_POINT('Control Point',(188.45717546,0.,-29.1213180575)) ;
#246=CARTESIAN_POINT('Control Point',(188.310389624,0.,-29.2681023063)) ;
#247=CARTESIAN_POINT('Control Point',(188.150907259,0.,-29.4021927445)) ;
#248=CARTESIAN_POINT('Control Point',(187.980195216,0.,-29.5221239748)) ;
#249=CARTESIAN_POINT('Control Point',(187.571070091,0.,-29.7594811821)) ;
#250=CARTESIAN_POINT('Control Point',(187.122583973,0.,-29.913103081)) ;
#251=CARTESIAN_POINT('Control Point',(186.863164638,0.,-29.9710361916)) ;
#252=CARTESIAN_POINT('Control Point',(186.59951085,0.,-30.)) ;
#253=CARTESIAN_POINT('Control Point',(186.335857403,0.,-30.)) ;
#254=CARTESIAN_POINT('Vertex',(188.457177746,-7.44979189449E-010,-29.1213203436)) ;
#258=CARTESIAN_POINT('Control Point',(189.335857403,0.,-27.)) ;
#259=CARTESIAN_POINT('Control Point',(189.335857403,0.,-27.3394050641)) ;
#260=CARTESIAN_POINT('Control Point',(189.287859154,0.,-27.6788095626)) ;
#261=CARTESIAN_POINT('Control Point',(189.191839359,0.,-28.0091904511)) ;
#262=CARTESIAN_POINT('Control Point',(188.995521374,0.,-28.4427335422)) ;
#263=CARTESIAN_POINT('Control Point',(188.721092875,0.,-28.826683123)) ;
#264=CARTESIAN_POINT('Control Point',(188.638491445,0.,-28.9297640324)) ;
#265=CARTESIAN_POINT('Control Point',(188.550393741,0.,-29.0281007852)) ;
#266=CARTESIAN_POINT('Control Point',(188.45717546,0.,-29.1213180575)) ;
#267=CARTESIAN_POINT('Vertex',(189.335857403,-7.44979189449E-010,-27.)) ;
#270=CARTESIAN_POINT('Line Origine',(189.335857403,0.,-15.)) ;
#274=CARTESIAN_POINT('Vertex',(189.335857403,0.,-3.)) ;
#278=CARTESIAN_POINT('Control Point',(188.45717546,0.,-0.878681942438)) ;
#279=CARTESIAN_POINT('Control Point',(188.603959709,0.,-1.02546777873)) ;
#280=CARTESIAN_POINT('Control Point',(188.738050147,0.,-1.18495014433)) ;
#281=CARTESIAN_POINT('Control Point',(188.857981378,0.,-1.35566218728)) ;
#282=CARTESIAN_POINT('Control Point',(189.095338585,0.,-1.76478731193)) ;
#283=CARTESIAN_POINT('Control Point',(189.248960484,0.,-2.21327343002)) ;
#284=CARTESIAN_POINT('Control Point',(189.306893595,0.,-2.47269276477)) ;
#285=CARTESIAN_POINT('Control Point',(189.335857403,0.,-2.73634655306)) ;
#286=CARTESIAN_POINT('Control Point',(189.335857403,0.,-3.)) ;
#287=CARTESIAN_POINT('Vertex',(188.457177746,-7.44979189449E-010,-0.87867965644)) ;
#291=CARTESIAN_POINT('Control Point',(186.335857403,0.,2.08166817117E-016)) ;
#292=CARTESIAN_POINT('Control Point',(186.675262467,0.,1.52655665886E-016)) ;
#293=CARTESIAN_POINT('Control Point',(187.014666966,0.,-0.0479982489911)) ;
#294=CARTESIAN_POINT('Control Point',(187.345047854,0.,-0.144018043486)) ;
#295=CARTESIAN_POINT('Control Point',(187.778590945,0.,-0.340336028709)) ;
#296=CARTESIAN_POINT('Control Point',(188.162540526,0.,-0.614764527912)) ;
#297=CARTESIAN_POINT('Control Point',(188.265621435,0.,-0.697365958231)) ;
#298=CARTESIAN_POINT('Control Point',(188.363958188,0.,-0.785463661888)) ;
#299=CARTESIAN_POINT('Control Point',(188.45717546,0.,-0.878681942438)) ;
#300=CARTESIAN_POINT('Vertex',(186.335857403,-7.44979189449E-010,0.)) ;
#303=CARTESIAN_POINT('Line Origine',(139.823229605,0.,0.)) ;
#326=CARTESIAN_POINT('Axis2P3D Location',(94.6679287015,42.638650386,0.)) ;
#331=CARTESIAN_POINT('Line Origine',(186.335857403,3.75000000037,0.)) ;
#335=CARTESIAN_POINT('Vertex',(186.335857403,7.5,0.)) ;
#338=CARTESIAN_POINT('Line Origine',(124.835857403,7.50000000037,0.)) ;
#342=CARTESIAN_POINT('Vertex',(63.3358574029,7.5,0.)) ;
#345=CARTESIAN_POINT('Line Origine',(60.9963018337,13.9278760966,0.)) ;
#349=CARTESIAN_POINT('Vertex',(58.6567462652,20.3557521937,0.)) ;
#352=CARTESIAN_POINT('Line Origine',(89.3459023491,46.1070117442,0.)) ;
#356=CARTESIAN_POINT('Vertex',(120.035058433,71.8582712969,4.4408920985E-016)) ;
#359=CARTESIAN_POINT('Line Origine',(115.21415136,77.6036046188,0.)) ;
#363=CARTESIAN_POINT('Vertex',(110.393244287,83.3489379437,-2.22044604925E-016)) ;
#366=CARTESIAN_POINT('Line Origine',(110.201733177,83.1882410401,0.)) ;
#370=CARTESIAN_POINT('Vertex',(110.010222066,83.0275441382,0.)) ;
#373=CARTESIAN_POINT('Line Origine',(110.653009676,82.261499695,0.)) ;
#377=CARTESIAN_POINT('Vertex',(111.295797286,81.4954552519,0.)) ;
#380=CARTESIAN_POINT('Line Origine',(105.933486184,76.9959419841,0.)) ;
#384=CARTESIAN_POINT('Vertex',(100.571175082,72.4964287163,0.)) ;
#387=CARTESIAN_POINT('Line Origine',(99.9283874725,73.2624731594,0.)) ;
#391=CARTESIAN_POINT('Vertex',(99.2855998636,74.0285176032,0.)) ;
#394=CARTESIAN_POINT('Line Origine',(59.6427999315,40.7642588014,0.)) ;
#398=CARTESIAN_POINT('Vertex',(20.,7.5,0.)) ;
#401=CARTESIAN_POINT('Line Origine',(11.5000000002,7.50000000037,0.)) ;
#405=CARTESIAN_POINT('Vertex',(3.,7.49999999926,-2.22044604925E-016)) ;
#408=CARTESIAN_POINT('Line Origine',(3.00000000019,3.75000000037,0.)) ;
#412=CARTESIAN_POINT('Vertex',(3.,-7.44979189449E-010,0.)) ;
#415=CARTESIAN_POINT('Line Origine',(40.6053009033,3.72686770334E-010,0.)) ;
#419=CARTESIAN_POINT('Vertex',(78.2106018066,0.,0.)) ;
#422=CARTESIAN_POINT('Line Origine',(78.2106018066,1.55000000019,0.)) ;
#454=CARTESIAN_POINT('Axis2P3D Location',(78.2106018066,0.,-30.)) ;
#459=CARTESIAN_POINT('Line Origine',(78.2106018066,0.,-15.)) ;
#472=CARTESIAN_POINT('Control Point',(0.87868194258,0.,-0.878681942604)) ;
#473=CARTESIAN_POINT('Control Point',(1.02546777888,0.,-0.731897693607)) ;
#474=CARTESIAN_POINT('Control Point',(1.18495014464,0.,-0.597807254894)) ;
#475=CARTESIAN_POINT('Control Point',(1.3556621876,0.,-0.477876024188)) ;
#476=CARTESIAN_POINT('Control Point',(1.76478731093,0.,-0.240518817865)) ;
#477=CARTESIAN_POINT('Control Point',(2.21327342743,0.,-0.0868969194099)) ;
#478=CARTESIAN_POINT('Control Point',(2.47269276629,0.,-0.0289638082399)) ;
#479=CARTESIAN_POINT('Control Point',(2.736346554,0.,-4.16333634234E-017)) ;
#480=CARTESIAN_POINT('Control Point',(3.00000000037,0.,-5.55111512313E-017)) ;
#481=CARTESIAN_POINT('Vertex',(0.87867965644,-7.44979189449E-010,-0.87867965644)) ;
#485=CARTESIAN_POINT('Control Point',(3.72693875761E-010,0.,-3.)) ;
#486=CARTESIAN_POINT('Control Point',(3.72693875761E-010,0.,-2.66059493454)) ;
#487=CARTESIAN_POINT('Control Point',(0.0479982497253,0.,-2.32119043475)) ;
#488=CARTESIAN_POINT('Control Point',(0.144018042794,0.,-1.99080955137)) ;
#489=CARTESIAN_POINT('Control Point',(0.34033602817,0.,-1.55726645923)) ;
#490=CARTESIAN_POINT('Control Point',(0.614764527818,0.,-1.17331687767)) ;
#491=CARTESIAN_POINT('Control Point',(0.697365958076,0.,-1.07023596832)) ;
#492=CARTESIAN_POINT('Control Point',(0.78546366184,0.,-0.971899215303)) ;
#493=CARTESIAN_POINT('Control Point',(0.87868194258,0.,-0.878681942604)) ;
#494=CARTESIAN_POINT('Vertex',(0.,0.,-3.)) ;
#497=CARTESIAN_POINT('Line Origine',(3.72693875761E-010,0.,-15.)) ;
#501=CARTESIAN_POINT('Vertex',(2.22044604925E-016,-7.44982742162E-010,-27.)) ;
#505=CARTESIAN_POINT('Control Point',(0.878681942488,0.,-29.1213180575)) ;
#506=CARTESIAN_POINT('Control Point',(0.731897693934,0.,-28.9745322215)) ;
#507=CARTESIAN_POINT('Control Point',(0.597807256216,0.,-28.8150498565)) ;
#508=CARTESIAN_POINT('Control Point',(0.477876026262,0.,-28.6443378138)) ;
#509=CARTESIAN_POINT('Control Point',(0.240518817607,0.,-28.2352126871)) ;
#510=CARTESIAN_POINT('Control Point',(0.0868969182541,0.,-27.7867265666)) ;
#511=CARTESIAN_POINT('Control Point',(0.0289638091272,0.,-27.5273072388)) ;
#512=CARTESIAN_POINT('Control Point',(3.72693875761E-010,0.,-27.2636534487)) ;
#513=CARTESIAN_POINT('Control Point',(3.72693875761E-010,0.,-27.)) ;
#514=CARTESIAN_POINT('Vertex',(0.87867965644,-7.44982742162E-010,-29.1213203436)) ;
#518=CARTESIAN_POINT('Control Point',(3.00000000037,0.,-30.)) ;
#519=CARTESIAN_POINT('Control Point',(2.6605949358,0.,-30.)) ;
#520=CARTESIAN_POINT('Control Point',(2.3211904369,0.,-29.9520017509)) ;
#521=CARTESIAN_POINT('Control Point',(1.99080955011,0.,-29.8559819568)) ;
#522=CARTESIAN_POINT('Control Point',(1.55726645819,0.,-29.6596639714)) ;
#523=CARTESIAN_POINT('Control Point',(1.17331687682,0.,-29.3852354717)) ;
#524=CARTESIAN_POINT('Control Point',(1.07023596738,0.,-29.3026340413)) ;
#525=CARTESIAN_POINT('Control Point',(0.971899214676,0.,-29.2145363378)) ;
#526=CARTESIAN_POINT('Control Point',(0.878681942488,0.,-29.1213180575)) ;
#546=CARTESIAN_POINT('Axis2P3D Location',(3.,21.319325193,-27.)) ;
#551=CARTESIAN_POINT('Line Origine',(0.87867965644,21.3193251938,-29.1213203436)) ;
#555=CARTESIAN_POINT('Vertex',(0.87867965644,7.49999999926,-29.1213203436)) ;
#558=CARTESIAN_POINT('Axis2P3D Location',(3.,7.49999999926,-27.)) ;
#577=CARTESIAN_POINT('Axis2P3D Location',(0.,7.5,0.)) ;
#583=CARTESIAN_POINT('Control Point',(-4.16333634234E-017,7.5,-27.)) ;
#584=CARTESIAN_POINT('Control Point',(6.93889390391E-017,7.5,-27.3394050642)) ;
#585=CARTESIAN_POINT('Control Point',(0.0479982489891,7.5,-27.6788095627)) ;
#586=CARTESIAN_POINT('Control Point',(0.14401804349,7.5,-28.009190451)) ;
#587=CARTESIAN_POINT('Control Point',(0.34033602871,7.5,-28.4427335422)) ;
#588=CARTESIAN_POINT('Control Point',(0.614764527907,7.5,-28.826683123)) ;
#589=CARTESIAN_POINT('Control Point',(0.697365958226,7.5,-28.9297640323)) ;
#590=CARTESIAN_POINT('Control Point',(0.785463661886,7.5,-29.0281007852)) ;
#591=CARTESIAN_POINT('Control Point',(0.87868194244,7.5,-29.1213180575)) ;
#592=CARTESIAN_POINT('Vertex',(-2.22044604925E-016,7.49999999926,-27.)) ;
#595=CARTESIAN_POINT('Line Origine',(0.,7.5,-15.)) ;
#599=CARTESIAN_POINT('Vertex',(0.,7.5,-3.)) ;
#603=CARTESIAN_POINT('Control Point',(0.878681942466,7.5,-0.878681942441)) ;
#604=CARTESIAN_POINT('Control Point',(0.731897693687,7.5,-1.02546777874)) ;
#605=CARTESIAN_POINT('Control Point',(0.597807255519,7.5,-1.18495014435)) ;
#606=CARTESIAN_POINT('Control Point',(0.47787602522,7.5,-1.35566218731)) ;
#607=CARTESIAN_POINT('Control Point',(0.240518817904,7.5,-1.76478731196)) ;
#608=CARTESIAN_POINT('Control Point',(0.0868969190284,7.5,-2.21327343004)) ;
#609=CARTESIAN_POINT('Control Point',(0.028963808368,7.5,-2.47269276475)) ;
#610=CARTESIAN_POINT('Control Point',(-2.77555756156E-017,7.5,-2.73634655305)) ;
#611=CARTESIAN_POINT('Control Point',(2.77555756156E-017,7.5,-3.)) ;
#612=CARTESIAN_POINT('Vertex',(0.87867965644,7.49999999926,-0.87867965644)) ;
#616=CARTESIAN_POINT('Control Point',(3.,7.5,4.16333634234E-017)) ;
#617=CARTESIAN_POINT('Control Point',(2.66059493583,7.5,6.93889390391E-017)) ;
#618=CARTESIAN_POINT('Control Point',(2.32119043732,7.5,-0.0479982489894)) ;
#619=CARTESIAN_POINT('Control Point',(1.990809549,7.5,-0.144018043491)) ;
#620=CARTESIAN_POINT('Control Point',(1.55726645782,7.5,-0.34033602871)) ;
#621=CARTESIAN_POINT('Control Point',(1.17331687703,7.5,-0.614764527905)) ;
#622=CARTESIAN_POINT('Control Point',(1.07023596765,7.5,-0.697365958224)) ;
#623=CARTESIAN_POINT('Control Point',(0.971899214845,7.5,-0.785463661886)) ;
#624=CARTESIAN_POINT('Control Point',(0.878681942466,7.5,-0.878681942441)) ;
#626=CARTESIAN_POINT('Line Origine',(20.,7.5,-15.)) ;
#649=CARTESIAN_POINT('Axis2P3D Location',(20.,7.5,0.)) ;
#654=CARTESIAN_POINT('Line Origine',(98.1824857738,73.1028949773,-5.40004939793)) ;
#658=CARTESIAN_POINT('Vertex',(97.0793716848,72.1772723521,-10.8000987959)) ;
#661=CARTESIAN_POINT('Axis2P3D Location',(109.144287856,82.3009390618,-15.)) ;
#665=CARTESIAN_POINT('Vertex',(97.0793716848,72.1772723521,-19.1999012041)) ;
#668=CARTESIAN_POINT('Line Origine',(98.1824857738,73.1028949773,-24.5999506021)) ;
#689=CARTESIAN_POINT('Axis2P3D Location',(97.0793716848,72.1772723521,-19.1999012041)) ;
#694=CARTESIAN_POINT('Line Origine',(97.7221592944,71.4112279089,-19.1999012041)) ;
#698=CARTESIAN_POINT('Vertex',(98.3649469041,70.6451834658,-19.1999012041)) ;
#701=CARTESIAN_POINT('Line Origine',(99.4680609932,71.5708060911,-24.5999506021)) ;
#713=CARTESIAN_POINT('Axis2P3D Location',(5.85606436891,-6.97898575011,0.)) ;
#718=CARTESIAN_POINT('Axis2P3D Location',(101.437109292,73.2230337927,-15.)) ;
#722=CARTESIAN_POINT('Vertex',(113.502025464,83.3467005024,-10.8000987959)) ;
#724=CARTESIAN_POINT('Vertex',(113.502025464,83.3467005024,-19.1999012041)) ;
#727=CARTESIAN_POINT('Line Origine',(112.398911375,82.4210778772,-24.5999506021)) ;
#732=CARTESIAN_POINT('Axis2P3D Location',(110.429863076,80.7688501755,-15.)) ;
#736=CARTESIAN_POINT('Vertex',(98.3649469041,70.6451834658,-10.8000987959)) ;
#739=CARTESIAN_POINT('Line Origine',(99.4680609932,71.5708060911,-5.40004939793)) ;
#744=CARTESIAN_POINT('Line Origine',(112.398911375,82.4210778772,-5.40004939793)) ;
#759=CARTESIAN_POINT('Axis2P3D Location',(105.933486184,76.9959419841,-15.)) ;
#763=CARTESIAN_POINT('Vertex',(98.7326684187,70.9537384531,-15.)) ;
#765=CARTESIAN_POINT('Vertex',(113.134303949,83.0381455152,-15.)) ;
#768=CARTESIAN_POINT('Axis2P3D Location',(105.933486184,76.9959419841,-15.)) ;
#778=CARTESIAN_POINT('Axis2P3D Location',(112.216450245,84.8787893887,-19.1999012041)) ;
#783=CARTESIAN_POINT('Line Origine',(112.859237854,84.1127449455,-19.1999012041)) ;
#787=CARTESIAN_POINT('Vertex',(112.216450245,84.8787893887,-19.1999012041)) ;
#790=CARTESIAN_POINT('Line Origine',(111.113336156,83.9531667634,-24.5999506021)) ;
#803=CARTESIAN_POINT('Control Point',(112.018268198,84.7124949066,-0.878681942464)) ;
#804=CARTESIAN_POINT('Control Point',(111.905823724,84.6181427898,-0.731897693687)) ;
#805=CARTESIAN_POINT('Control Point',(111.783653144,84.5156295012,-0.597807255524)) ;
#806=CARTESIAN_POINT('Control Point',(111.652880132,84.4058979152,-0.477876025229)) ;
#807=CARTESIAN_POINT('Control Point',(111.339472104,84.1429173542,-0.240518817903)) ;
#808=CARTESIAN_POINT('Control Point',(110.995911805,83.8546360344,-0.0868969190244)) ;
#809=CARTESIAN_POINT('Control Point',(110.797185065,83.6878845003,-0.0289638083699)) ;
#810=CARTESIAN_POINT('Control Point',(110.595214546,83.518411112,5.64825963778E-015)) ;
#811=CARTESIAN_POINT('Control Point',(110.393244288,83.348937943,1.11022302463E-016)) ;
#812=CARTESIAN_POINT('Vertex',(112.018269949,84.7124963767,-0.87867965644)) ;
#816=CARTESIAN_POINT('Control Point',(112.691377617,85.2773007721,-3.)) ;
#817=CARTESIAN_POINT('Control Point',(112.691377617,85.2773007721,-2.66059493588)) ;
#818=CARTESIAN_POINT('Control Point',(112.654608825,85.2464480923,-2.32119043742)) ;
#819=CARTESIAN_POINT('Control Point',(112.581053395,85.1847277581,-1.99080954892)) ;
#820=CARTESIAN_POINT('Control Point',(112.430665094,85.0585369897,-1.55726645778)) ;
#821=CARTESIAN_POINT('Control Point',(112.220440667,84.8821377507,-1.17331687702)) ;
#822=CARTESIAN_POINT('Control Point',(112.1571643,84.8290425747,-1.07023596765)) ;
#823=CARTESIAN_POINT('Control Point',(112.089677544,84.7724144624,-0.97189921484)) ;
#824=CARTESIAN_POINT('Control Point',(112.018268198,84.7124949066,-0.878681942464)) ;
#825=CARTESIAN_POINT('Vertex',(112.691377617,85.2773007721,-3.)) ;
#828=CARTESIAN_POINT('Line Origine',(112.691377617,85.2773007721,-15.)) ;
#832=CARTESIAN_POINT('Vertex',(112.691377617,85.2773007727,-27.)) ;
#836=CARTESIAN_POINT('Control Point',(112.018268198,84.7124949066,-29.1213180576)) ;
#837=CARTESIAN_POINT('Control Point',(112.130711456,84.806846003,-28.9745322213)) ;
#838=CARTESIAN_POINT('Control Point',(112.233430691,84.8930376752,-28.8150498557)) ;
#839=CARTESIAN_POINT('Control Point',(112.325303344,84.9701279841,-28.6443378127)) ;
#840=CARTESIAN_POINT('Control Point',(112.507129513,85.122698256,-28.2352126881)) ;
#841=CARTESIAN_POINT('Control Point',(112.624810715,85.2214445092,-27.78672657)) ;
#842=CARTESIAN_POINT('Control Point',(112.669190053,85.2586831949,-27.5273072352)) ;
#843=CARTESIAN_POINT('Control Point',(112.691377617,85.2773007721,-27.2636534469)) ;
#844=CARTESIAN_POINT('Control Point',(112.691377617,85.2773007721,-27.)) ;
#845=CARTESIAN_POINT('Vertex',(112.018269949,84.7124963767,-29.1213203436)) ;
#849=CARTESIAN_POINT('Control Point',(110.393244288,83.348937943,-30.)) ;
#850=CARTESIAN_POINT('Control Point',(110.653243651,83.5671033129,-30.)) ;
#851=CARTESIAN_POINT('Control Point',(110.913242581,83.7852683192,-29.952001751)) ;
#852=CARTESIAN_POINT('Control Point',(111.166329025,83.9976330607,-29.8559819565)) ;
#853=CARTESIAN_POINT('Control Point',(111.498442301,84.276309188,-29.6596639713)) ;
#854=CARTESIAN_POINT('Control Point',(111.792564744,84.5231072213,-29.3852354721)) ;
#855=CARTESIAN_POINT('Control Point',(111.871529302,84.5893663526,-29.3026340418)) ;
#856=CARTESIAN_POINT('Control Point',(111.946859625,84.6525759989,-29.2145363381)) ;
#857=CARTESIAN_POINT('Control Point',(112.018268198,84.7124949066,-29.1213180576)) ;
#859=CARTESIAN_POINT('Axis2P3D Location',(100.151534073,74.755122679,-15.)) ;
#863=CARTESIAN_POINT('Vertex',(112.216450245,84.8787893887,-10.8000987959)) ;
#866=CARTESIAN_POINT('Line Origine',(111.113336156,83.9531667634,-5.40004939793)) ;
#891=CARTESIAN_POINT('Axis2P3D Location',(117.167535193,75.2756524192,-27.)) ;
#896=CARTESIAN_POINT('Line Origine',(118.792560855,76.6392108519,-29.1213203436)) ;
#900=CARTESIAN_POINT('Vertex',(121.660084094,73.2218297299,-29.1213203436)) ;
#903=CARTESIAN_POINT('Axis2P3D Location',(120.035058433,71.8582712969,-27.)) ;
#922=CARTESIAN_POINT('Axis2P3D Location',(122.333191763,73.7866341253,0.)) ;
#928=CARTESIAN_POINT('Control Point',(122.333191763,73.7866341253,-27.)) ;
#929=CARTESIAN_POINT('Control Point',(122.333191763,73.7866341253,-27.3394050642)) ;
#930=CARTESIAN_POINT('Control Point',(122.296422971,73.7557814455,-27.6788095627)) ;
#931=CARTESIAN_POINT('Control Point',(122.222867541,73.6940611114,-28.009190451)) ;
#932=CARTESIAN_POINT('Control Point',(122.072479239,73.5678703429,-28.4427335422)) ;
#933=CARTESIAN_POINT('Control Point',(121.862254812,73.3914711039,-28.826683123)) ;
#934=CARTESIAN_POINT('Control Point',(121.798978446,73.3383759279,-28.9297640323)) ;
#935=CARTESIAN_POINT('Control Point',(121.731491689,73.2817478156,-29.0281007852)) ;
#936=CARTESIAN_POINT('Control Point',(121.660082343,73.2218282598,-29.1213180575)) ;
#937=CARTESIAN_POINT('Vertex',(122.333191762,73.786634126,-27.)) ;
#940=CARTESIAN_POINT('Line Origine',(122.333191763,73.7866341253,-15.)) ;
#944=CARTESIAN_POINT('Vertex',(122.333191763,73.7866341253,-3.)) ;
#948=CARTESIAN_POINT('Control Point',(121.660082343,73.2218282598,-0.878681942443)) ;
#949=CARTESIAN_POINT('Control Point',(121.772525602,73.3161793562,-1.02546777875)) ;
#950=CARTESIAN_POINT('Control Point',(121.875244837,73.4023710285,-1.18495014436)) ;
#951=CARTESIAN_POINT('Control Point',(121.967117489,73.4794613373,-1.35566218732)) ;
#952=CARTESIAN_POINT('Control Point',(122.148943659,73.6320316092,-1.76478731196)) ;
#953=CARTESIAN_POINT('Control Point',(122.266624861,73.7307778624,-2.21327343003)) ;
#954=CARTESIAN_POINT('Control Point',(122.311004198,73.7680165481,-2.47269276476)) ;
#955=CARTESIAN_POINT('Control Point',(122.333191763,73.7866341253,-2.73634655305)) ;
#956=CARTESIAN_POINT('Control Point',(122.333191763,73.7866341253,-3.)) ;
#957=CARTESIAN_POINT('Vertex',(121.660084094,73.2218297299,-0.87867965644)) ;
#961=CARTESIAN_POINT('Control Point',(120.035058433,71.8582712962,0.)) ;
#962=CARTESIAN_POINT('Control Point',(120.295057797,72.0764366661,-5.55111512313E-017)) ;
#963=CARTESIAN_POINT('Control Point',(120.555056727,72.2946016725,-0.0479982489908)) ;
#964=CARTESIAN_POINT('Control Point',(120.80814317,72.5069664139,-0.144018043487)) ;
#965=CARTESIAN_POINT('Control Point',(121.140256446,72.7856425412,-0.340336028706)) ;
#966=CARTESIAN_POINT('Control Point',(121.434378889,73.0324405745,-0.614764527901)) ;
#967=CARTESIAN_POINT('Control Point',(121.513343447,73.0986997058,-0.69736595822)) ;
#968=CARTESIAN_POINT('Control Point',(121.58867377,73.1619093521,-0.785463661884)) ;
#969=CARTESIAN_POINT('Control Point',(121.660082343,73.2218282598,-0.878681942443)) ;
#971=CARTESIAN_POINT('Line Origine',(58.6567462652,20.3557521937,-15.)) ;
#986=CARTESIAN_POINT('Axis2P3D Location',(114.28972511,67.0373642236,-15.)) ;
#990=CARTESIAN_POINT('Vertex',(107.088907345,60.9951606925,-15.)) ;
#992=CARTESIAN_POINT('Vertex',(121.490542875,73.0795677546,-15.)) ;
#995=CARTESIAN_POINT('Axis2P3D Location',(114.28972511,67.0373642236,-15.)) ;
#1012=CARTESIAN_POINT('Axis2P3D Location',(58.6567462653,20.3557521937,0.)) ;
#1017=CARTESIAN_POINT('Line Origine',(63.335857403,7.49999999962,-15.)) ;
#1036=CARTESIAN_POINT('Axis2P3D Location',(63.3358574029,7.5,0.)) ;
#1041=CARTESIAN_POINT('Line Origine',(138.835857403,7.5,-15.)) ;
#1045=CARTESIAN_POINT('Vertex',(138.835857403,7.5,-23.2)) ;
#1047=CARTESIAN_POINT('Vertex',(138.835857403,7.5,-6.8)) ;
#1050=CARTESIAN_POINT('Axis2P3D Location',(140.835857403,7.5,-23.2)) ;
#1054=CARTESIAN_POINT('Vertex',(140.835857403,7.5,-25.2)) ;
#1057=CARTESIAN_POINT('Line Origine',(165.085857403,7.5,-25.2)) ;
#1061=CARTESIAN_POINT('Vertex',(189.335857403,7.5,-25.2)) ;
#1064=CARTESIAN_POINT('Line Origine',(189.335857403,7.5,-26.1)) ;
#1068=CARTESIAN_POINT('Vertex',(189.335857403,7.5,-27.)) ;
#1072=CARTESIAN_POINT('Control Point',(188.45717546,7.5,-29.1213180576)) ;
#1073=CARTESIAN_POINT('Control Point',(188.603959709,7.5,-28.9745322213)) ;
#1074=CARTESIAN_POINT('Control Point',(188.738050147,7.5,-28.8150498557)) ;
#1075=CARTESIAN_POINT('Control Point',(188.857981378,7.5,-28.6443378127)) ;
#1076=CARTESIAN_POINT('Control Point',(189.095338585,7.5,-28.2352126881)) ;
#1077=CARTESIAN_POINT('Control Point',(189.248960484,7.5,-27.78672657)) ;
#1078=CARTESIAN_POINT('Control Point',(189.306893595,7.5,-27.5273072352)) ;
#1079=CARTESIAN_POINT('Control Point',(189.335857403,7.5,-27.2636534469)) ;
#1080=CARTESIAN_POINT('Control Point',(189.335857403,7.5,-27.)) ;
#1081=CARTESIAN_POINT('Vertex',(188.457177746,7.49999999926,-29.1213203436)) ;
#1085=CARTESIAN_POINT('Control Point',(186.335857403,7.5,-30.)) ;
#1086=CARTESIAN_POINT('Control Point',(186.675262467,7.5,-30.)) ;
#1087=CARTESIAN_POINT('Control Point',(187.014666966,7.5,-29.952001751)) ;
#1088=CARTESIAN_POINT('Control Point',(187.345047854,7.5,-29.8559819565)) ;
#1089=CARTESIAN_POINT('Control Point',(187.778590945,7.5,-29.6596639713)) ;
#1090=CARTESIAN_POINT('Control Point',(188.162540526,7.5,-29.3852354721)) ;
#1091=CARTESIAN_POINT('Control Point',(188.265621435,7.5,-29.3026340418)) ;
#1092=CARTESIAN_POINT('Control Point',(188.363958188,7.5,-29.2145363381)) ;
#1093=CARTESIAN_POINT('Control Point',(188.45717546,7.5,-29.1213180576)) ;
#1096=CARTESIAN_POINT('Control Point',(188.45717546,7.5,-0.878681942474)) ;
#1097=CARTESIAN_POINT('Control Point',(188.310389624,7.5,-0.731897693687)) ;
#1098=CARTESIAN_POINT('Control Point',(188.150907259,7.5,-0.597807255499)) ;
#1099=CARTESIAN_POINT('Control Point',(187.980195216,7.5,-0.477876025185)) ;
#1100=CARTESIAN_POINT('Control Point',(187.571070091,7.5,-0.240518817894)) ;
#1101=CARTESIAN_POINT('Control Point',(187.122583973,7.5,-0.0868969190296)) ;
#1102=CARTESIAN_POINT('Control Point',(186.863164638,7.5,-0.0289638083681)) ;
#1103=CARTESIAN_POINT('Control Point',(186.59951085,7.5,-2.77555756156E-017)) ;
#1104=CARTESIAN_POINT('Control Point',(186.335857403,7.5,-1.38777878078E-017)) ;
#1105=CARTESIAN_POINT('Vertex',(188.457177746,7.49999999926,-0.87867965644)) ;
#1109=CARTESIAN_POINT('Control Point',(189.335857403,7.5,-3.)) ;
#1110=CARTESIAN_POINT('Control Point',(189.335857403,7.5,-2.66059493587)) ;
#1111=CARTESIAN_POINT('Control Point',(189.287859154,7.5,-2.32119043741)) ;
#1112=CARTESIAN_POINT('Control Point',(189.191839359,7.5,-1.99080954892)) ;
#1113=CARTESIAN_POINT('Control Point',(188.995521374,7.5,-1.5572664578)) ;
#1114=CARTESIAN_POINT('Control Point',(188.721092875,7.5,-1.17331687705)) ;
#1115=CARTESIAN_POINT('Control Point',(188.638491445,7.5,-1.07023596768)) ;
#1116=CARTESIAN_POINT('Control Point',(188.550393741,7.5,-0.971899214863)) ;
#1117=CARTESIAN_POINT('Control Point',(188.45717546,7.5,-0.878681942474)) ;
#1118=CARTESIAN_POINT('Vertex',(189.335857403,7.49999999926,-3.)) ;
#1121=CARTESIAN_POINT('Line Origine',(189.335857403,7.5,-3.9)) ;
#1125=CARTESIAN_POINT('Vertex',(189.335857403,7.5,-4.8)) ;
#1128=CARTESIAN_POINT('Line Origine',(165.085857403,7.5,-4.8)) ;
#1132=CARTESIAN_POINT('Vertex',(140.835857403,7.5,-4.8)) ;
#1135=CARTESIAN_POINT('Axis2P3D Location',(140.835857403,7.5,-6.8)) ;
#1164=CARTESIAN_POINT('Axis2P3D Location',(186.335857403,25.069325193,-27.)) ;
#1169=CARTESIAN_POINT('Line Origine',(188.457177746,25.0693251938,-29.1213203436)) ;
#1188=CARTESIAN_POINT('Axis2P3D Location',(186.335857403,25.069325193,-27.)) ;
#1193=CARTESIAN_POINT('Line Origine',(189.335857403,25.0693251938,-27.)) ;
#1212=CARTESIAN_POINT('Axis2P3D Location',(189.335857403,7.5,0.)) ;
#1217=CARTESIAN_POINT('Line Origine',(189.335857403,3.75,-3.)) ;
#1222=CARTESIAN_POINT('Line Origine',(189.335857403,6.,-25.2)) ;
#1226=CARTESIAN_POINT('Vertex',(189.335857403,4.5,-25.2)) ;
#1229=CARTESIAN_POINT('Line Origine',(189.335857403,4.5,-15.)) ;
#1233=CARTESIAN_POINT('Vertex',(189.335857403,4.5,-4.8)) ;
#1236=CARTESIAN_POINT('Line Origine',(189.335857403,6.,-4.8)) ;
#1259=CARTESIAN_POINT('Axis2P3D Location',(186.335857403,25.069325193,-3.)) ;
#1264=CARTESIAN_POINT('Line Origine',(188.457177746,25.0693251938,-0.87867965644)) ;
#1283=CARTESIAN_POINT('Axis2P3D Location',(186.335857403,25.069325193,-3.)) ;
#1302=CARTESIAN_POINT('Axis2P3D Location',(117.167535193,75.2756524192,-3.)) ;
#1307=CARTESIAN_POINT('Line Origine',(118.792560855,76.6392108519,-0.87867965644)) ;
#1326=CARTESIAN_POINT('Axis2P3D Location',(112.216450245,84.8787893887,-10.8000987959)) ;
#1331=CARTESIAN_POINT('Line Origine',(112.859237854,84.1127449455,-10.8000987959)) ;
#1343=CARTESIAN_POINT('Axis2P3D Location',(97.0793716848,72.1772723521,-10.8000987959)) ;
#1348=CARTESIAN_POINT('Line Origine',(97.7221592944,71.4112279089,-10.8000987959)) ;
#1360=CARTESIAN_POINT('Axis2P3D Location',(3.,21.319325193,-3.)) ;
#1365=CARTESIAN_POINT('Line Origine',(0.87867965644,21.3193251938,-0.87867965644)) ;
#1384=CARTESIAN_POINT('Axis2P3D Location',(3.,21.319325193,-3.)) ;
#1389=CARTESIAN_POINT('Line Origine',(-2.22044604925E-016,21.3193251938,-3.)) ;
#1408=CARTESIAN_POINT('Axis2P3D Location',(0.,0.,0.)) ;
#1413=CARTESIAN_POINT('Line Origine',(0.,3.75,-27.)) ;
#1432=CARTESIAN_POINT('Axis2P3D Location',(3.,21.319325193,-27.)) ;
#1451=CARTESIAN_POINT('Axis2P3D Location',(109.787075466,81.5348946187,-15.)) ;
#1463=CARTESIAN_POINT('Axis2P3D Location',(100.794321683,73.9890782358,-15.)) ;
#1475=CARTESIAN_POINT('Axis2P3D Location',(119.507276764,60.8193282958,-15.)) ;
#1480=CARTESIAN_POINT('Line Origine',(112.306458998,54.7771247648,-15.)) ;
#1485=CARTESIAN_POINT('Line Origine',(126.708094529,66.8615318269,-15.)) ;
#1504=CARTESIAN_POINT('Axis2P3D Location',(117.167535193,75.2756524192,-3.)) ;
#1509=CARTESIAN_POINT('Line Origine',(119.465668522,77.2040152485,-3.)) ;
#1528=CARTESIAN_POINT('Axis2P3D Location',(112.691377617,85.2773007721,0.)) ;
#1533=CARTESIAN_POINT('Line Origine',(117.51228469,79.5319674487,-27.)) ;
#1552=CARTESIAN_POINT('Axis2P3D Location',(117.167535193,75.2756524192,-27.)) ;
#1571=CARTESIAN_POINT('Axis2P3D Location',(189.335857403,7.5,-25.2)) ;
#1576=CARTESIAN_POINT('Line Origine',(140.835857403,6.,-25.2)) ;
#1580=CARTESIAN_POINT('Vertex',(140.835857403,4.5,-25.2)) ;
#1583=CARTESIAN_POINT('Line Origine',(165.085857403,4.5,-25.2)) ;
#1595=CARTESIAN_POINT('Axis2P3D Location',(140.835857403,5.38999999992,-23.2)) ;
#1600=CARTESIAN_POINT('Axis2P3D Location',(140.835857403,4.5,-23.2)) ;
#1604=CARTESIAN_POINT('Vertex',(138.835857403,4.5,-23.2)) ;
#1607=CARTESIAN_POINT('Line Origine',(138.835857403,5.38999999992,-23.2)) ;
#1619=CARTESIAN_POINT('Axis2P3D Location',(140.835857403,5.38999999992,-6.8)) ;
#1624=CARTESIAN_POINT('Axis2P3D Location',(140.835857403,4.5,-6.8)) ;
#1628=CARTESIAN_POINT('Vertex',(138.835857403,4.5,-6.8)) ;
#1630=CARTESIAN_POINT('Vertex',(140.835857403,4.5,-4.8)) ;
#1633=CARTESIAN_POINT('Line Origine',(138.835857403,5.38999999992,-6.8)) ;
#1638=CARTESIAN_POINT('Line Origine',(140.835857403,5.38999999992,-4.8)) ;
#1650=CARTESIAN_POINT('Axis2P3D Location',(189.335857403,7.5,-4.8)) ;
#1655=CARTESIAN_POINT('Line Origine',(165.085857403,4.5,-4.8)) ;
#1667=CARTESIAN_POINT('Axis2P3D Location',(164.085857403,4.5,-15.)) ;
#1672=CARTESIAN_POINT('Line Origine',(138.835857403,4.5,-15.)) ;
#1693=CARTESIAN_POINT('Axis2P3D Location',(138.835857403,7.5,-7.)) ;
#33=DIRECTION('Axis2P3D Direction',(-1.,0.,0.)) ;
#34=DIRECTION('Axis2P3D XDirection',(0.,-1.,0.)) ;
#38=DIRECTION('Vector Direction',(0.,0.,1.)) ;
#47=DIRECTION('Vector Direction',(0.,-1.,0.)) ;
#54=DIRECTION('Vector Direction',(0.,0.,1.)) ;
#61=DIRECTION('Vector Direction',(0.,1.,0.)) ;
#73=DIRECTION('Axis2P3D Direction',(-0.,1.,0.)) ;
#74=DIRECTION('Axis2P3D XDirection',(-1.,-0.,0.)) ;
#78=DIRECTION('Vector Direction',(-1.,0.,0.)) ;
#85=DIRECTION('Vector Direction',(0.,0.,1.)) ;
#92=DIRECTION('Vector Direction',(-1.,0.,0.)) ;
#104=DIRECTION('Axis2P3D Direction',(0.,0.,-1.)) ;
#105=DIRECTION('Axis2P3D XDirection',(-1.,0.,0.)) ;
#109=DIRECTION('Vector Direction',(-1.,0.,0.)) ;
#118=DIRECTION('Vector Direction',(0.,-1.,0.)) ;
#125=DIRECTION('Vector Direction',(1.,0.,0.)) ;
#132=DIRECTION('Vector Direction',(0.766044443121,0.642787609684,0.)) ;
#139=DIRECTION('Vector Direction',(0.642787609687,-0.766044443119,0.)) ;
#146=DIRECTION('Vector Direction',(-0.766044443119,-0.642787609687,0.)) ;
#153=DIRECTION('Vector Direction',(0.642787609687,-0.766044443119,0.)) ;
#160=DIRECTION('Vector Direction',(0.766044443121,0.642787609684,0.)) ;
#167=DIRECTION('Vector Direction',(-0.64278760973,0.766044443082,0.)) ;
#174=DIRECTION('Vector Direction',(-0.76604444312,-0.642787609685,0.)) ;
#181=DIRECTION('Vector Direction',(0.34202014338,-0.939692620766,0.)) ;
#188=DIRECTION('Vector Direction',(1.,0.,0.)) ;
#195=DIRECTION('Vector Direction',(0.,1.,0.)) ;
#202=DIRECTION('Vector Direction',(-1.,0.,0.)) ;
#207=DIRECTION('Vector Direction',(0.,1.,0.)) ;
#240=DIRECTION('Axis2P3D Direction',(0.,-1.,0.)) ;
#241=DIRECTION('Axis2P3D XDirection',(-1.,0.,0.)) ;
#271=DIRECTION('Vector Direction',(0.,0.,-1.)) ;
#304=DIRECTION('Vector Direction',(1.,0.,0.)) ;
#327=DIRECTION('Axis2P3D Direction',(0.,0.,1.)) ;
#328=DIRECTION('Axis2P3D XDirection',(1.,0.,0.)) ;
#332=DIRECTION('Vector Direction',(0.,-1.,0.)) ;
#339=DIRECTION('Vector Direction',(-1.,0.,0.)) ;
#346=DIRECTION('Vector Direction',(-0.34202014338,0.939692620766,0.)) ;
#353=DIRECTION('Vector Direction',(0.76604444312,0.642787609685,0.)) ;
#360=DIRECTION('Vector Direction',(0.64278760973,-0.766044443082,0.)) ;
#367=DIRECTION('Vector Direction',(-0.766044443121,-0.642787609684,0.)) ;
#374=DIRECTION('Vector Direction',(0.642787609687,-0.766044443119,0.)) ;
#381=DIRECTION('Vector Direction',(-0.766044443119,-0.642787609687,0.)) ;
#388=DIRECTION('Vector Direction',(0.642787609687,-0.766044443119,0.)) ;
#395=DIRECTION('Vector Direction',(-0.766044443121,-0.642787609684,0.)) ;
#402=DIRECTION('Vector Direction',(-1.,0.,0.)) ;
#409=DIRECTION('Vector Direction',(0.,1.,0.)) ;
#416=DIRECTION('Vector Direction',(1.,0.,0.)) ;
#423=DIRECTION('Vector Direction',(0.,1.,0.)) ;
#455=DIRECTION('Axis2P3D Direction',(1.,0.,0.)) ;
#456=DIRECTION('Axis2P3D XDirection',(0.,1.,0.)) ;
#460=DIRECTION('Vector Direction',(0.,0.,1.)) ;
#498=DIRECTION('Vector Direction',(0.,0.,-1.)) ;
#547=DIRECTION('Axis2P3D Direction',(0.,1.,0.)) ;
#548=DIRECTION('Axis2P3D XDirection',(0.707106781187,0.,0.707106781187)) ;
#552=DIRECTION('Vector Direction',(0.,1.,0.)) ;
#559=DIRECTION('Axis2P3D Direction',(0.,1.,0.)) ;
#578=DIRECTION('Axis2P3D Direction',(-0.,1.,0.)) ;
#579=DIRECTION('Axis2P3D XDirection',(1.,0.,0.)) ;
#596=DIRECTION('Vector Direction',(0.,0.,-1.)) ;
#627=DIRECTION('Vector Direction',(0.,0.,-1.)) ;
#650=DIRECTION('Axis2P3D Direction',(-0.642787609687,0.766044443119,0.)) ;
#651=DIRECTION('Axis2P3D XDirection',(0.766044443119,0.642787609687,0.)) ;
#655=DIRECTION('Vector Direction',(0.197381041661,0.165622359259,0.966234939601)) ;
#662=DIRECTION('Axis2P3D Direction',(-0.642787609687,0.766044443119,0.)) ;
#669=DIRECTION('Vector Direction',(0.197381041661,0.165622359259,-0.966234939601)) ;
#690=DIRECTION('Axis2P3D Direction',(-0.740178906229,-0.621083847222,-0.25766265056)) ;
#691=DIRECTION('Axis2P3D XDirection',(0.197381041661,0.165622359259,-0.966234939601)) ;
#695=DIRECTION('Vector Direction',(0.642787609687,-0.766044443119,0.)) ;
#702=DIRECTION('Vector Direction',(0.197381041661,0.165622359259,-0.966234939601)) ;
#714=DIRECTION('Axis2P3D Direction',(-0.642787609687,0.766044443119,0.)) ;
#715=DIRECTION('Axis2P3D XDirection',(-0.766044443119,-0.642787609687,0.)) ;
#719=DIRECTION('Axis2P3D Direction',(-0.642787609687,0.766044443119,0.)) ;
#728=DIRECTION('Vector Direction',(-0.197381041661,-0.165622359259,-0.966234939601)) ;
#733=DIRECTION('Axis2P3D Direction',(-0.642787609687,0.766044443119,0.)) ;
#740=DIRECTION('Vector Direction',(0.197381041661,0.165622359259,0.966234939601)) ;
#745=DIRECTION('Vector Direction',(-0.197381041661,-0.165622359259,0.966234939601)) ;
#760=DIRECTION('Axis2P3D Direction',(-0.642787609687,0.766044443119,0.)) ;
#769=DIRECTION('Axis2P3D Direction',(-0.642787609687,0.766044443119,0.)) ;
#779=DIRECTION('Axis2P3D Direction',(-0.740178906229,-0.621083847222,0.25766265056)) ;
#780=DIRECTION('Axis2P3D XDirection',(-0.197381041661,-0.165622359259,-0.966234939601)) ;
#784=DIRECTION('Vector Direction',(0.642787609687,-0.766044443119,0.)) ;
#791=DIRECTION('Vector Direction',(-0.197381041661,-0.165622359259,-0.966234939601)) ;
#829=DIRECTION('Vector Direction',(0.,0.,-1.)) ;
#860=DIRECTION('Axis2P3D Direction',(-0.642787609687,0.766044443119,0.)) ;
#867=DIRECTION('Vector Direction',(-0.197381041661,-0.165622359259,0.966234939601)) ;
#892=DIRECTION('Axis2P3D Direction',(0.642787609687,-0.766044443119,-2.77555756156E-017)) ;
#893=DIRECTION('Axis2P3D XDirection',(-0.54167522042,-0.454519477672,0.707106781187)) ;
#897=DIRECTION('Vector Direction',(0.642787609687,-0.766044443119,-2.77555756156E-017)) ;
#904=DIRECTION('Axis2P3D Direction',(0.642787609687,-0.766044443119,-2.77555756156E-017)) ;
#923=DIRECTION('Axis2P3D Direction',(0.642787609687,-0.766044443119,0.)) ;
#924=DIRECTION('Axis2P3D XDirection',(-0.766044443119,-0.642787609687,0.)) ;
#941=DIRECTION('Vector Direction',(0.,0.,-1.)) ;
#972=DIRECTION('Vector Direction',(0.,0.,-1.)) ;
#987=DIRECTION('Axis2P3D Direction',(0.642787609687,-0.766044443119,0.)) ;
#996=DIRECTION('Axis2P3D Direction',(0.642787609687,-0.766044443119,0.)) ;
#1013=DIRECTION('Axis2P3D Direction',(0.939692620786,0.342020143326,0.)) ;
#1014=DIRECTION('Axis2P3D XDirection',(0.342020143326,-0.939692620786,0.)) ;
#1018=DIRECTION('Vector Direction',(0.,0.,-1.)) ;
#1037=DIRECTION('Axis2P3D Direction',(-0.,1.,0.)) ;
#1038=DIRECTION('Axis2P3D XDirection',(1.,0.,0.)) ;
#1042=DIRECTION('Vector Direction',(0.,0.,-1.)) ;
#1051=DIRECTION('Axis2P3D Direction',(-0.,1.,0.)) ;
#1058=DIRECTION('Vector Direction',(-1.,0.,0.)) ;
#1065=DIRECTION('Vector Direction',(0.,0.,-1.)) ;
#1122=DIRECTION('Vector Direction',(0.,0.,-1.)) ;
#1129=DIRECTION('Vector Direction',(-1.,0.,0.)) ;
#1136=DIRECTION('Axis2P3D Direction',(-0.,1.,0.)) ;
#1165=DIRECTION('Axis2P3D Direction',(0.,-1.,0.)) ;
#1166=DIRECTION('Axis2P3D XDirection',(-0.707106781187,0.,0.707106781187)) ;
#1170=DIRECTION('Vector Direction',(0.,-1.,0.)) ;
#1189=DIRECTION('Axis2P3D Direction',(0.,-1.,0.)) ;
#1190=DIRECTION('Axis2P3D XDirection',(0.707106781187,0.,-0.707106781187)) ;
#1194=DIRECTION('Vector Direction',(0.,-1.,0.)) ;
#1213=DIRECTION('Axis2P3D Direction',(1.,0.,0.)) ;
#1214=DIRECTION('Axis2P3D XDirection',(0.,-1.,0.)) ;
#1218=DIRECTION('Vector Direction',(0.,1.,0.)) ;
#1223=DIRECTION('Vector Direction',(0.,-1.,0.)) ;
#1230=DIRECTION('Vector Direction',(0.,0.,1.)) ;
#1237=DIRECTION('Vector Direction',(0.,-1.,0.)) ;
#1260=DIRECTION('Axis2P3D Direction',(-0.,1.,0.)) ;
#1261=DIRECTION('Axis2P3D XDirection',(0.707106781187,0.,0.707106781187)) ;
#1265=DIRECTION('Vector Direction',(0.,1.,0.)) ;
#1284=DIRECTION('Axis2P3D Direction',(-0.,1.,0.)) ;
#1285=DIRECTION('Axis2P3D XDirection',(-0.707106781187,0.,-0.707106781187)) ;
#1303=DIRECTION('Axis2P3D Direction',(-0.642787609687,0.766044443119,-2.77555756156E-017)) ;
#1304=DIRECTION('Axis2P3D XDirection',(-0.54167522042,-0.454519477672,-0.707106781187)) ;
#1308=DIRECTION('Vector Direction',(-0.642787609687,0.766044443119,-2.77555756156E-017)) ;
#1327=DIRECTION('Axis2P3D Direction',(0.740178906229,0.621083847222,0.25766265056)) ;
#1328=DIRECTION('Axis2P3D XDirection',(-0.197381041661,-0.165622359259,0.966234939601)) ;
#1332=DIRECTION('Vector Direction',(0.642787609687,-0.766044443119,0.)) ;
#1344=DIRECTION('Axis2P3D Direction',(0.740178906229,0.621083847222,-0.25766265056)) ;
#1345=DIRECTION('Axis2P3D XDirection',(0.197381041661,0.165622359259,0.966234939601)) ;
#1349=DIRECTION('Vector Direction',(0.642787609687,-0.766044443119,0.)) ;
#1361=DIRECTION('Axis2P3D Direction',(0.,-1.,0.)) ;
#1362=DIRECTION('Axis2P3D XDirection',(0.707106781187,-0.,-0.707106781187)) ;
#1366=DIRECTION('Vector Direction',(0.,-1.,0.)) ;
#1385=DIRECTION('Axis2P3D Direction',(0.,-1.,0.)) ;
#1386=DIRECTION('Axis2P3D XDirection',(-0.707106781187,0.,0.707106781187)) ;
#1390=DIRECTION('Vector Direction',(0.,-1.,0.)) ;
#1409=DIRECTION('Axis2P3D Direction',(-1.,0.,0.)) ;
#1410=DIRECTION('Axis2P3D XDirection',(0.,1.,0.)) ;
#1414=DIRECTION('Vector Direction',(0.,1.,0.)) ;
#1433=DIRECTION('Axis2P3D Direction',(0.,1.,0.)) ;
#1434=DIRECTION('Axis2P3D XDirection',(-0.707106781187,0.,-0.707106781187)) ;
#1452=DIRECTION('Axis2P3D Direction',(-0.642787609687,0.766044443119,0.)) ;
#1453=DIRECTION('Axis2P3D XDirection',(-0.740178906229,-0.621083847222,-0.25766265056)) ;
#1464=DIRECTION('Axis2P3D Direction',(-0.642787609687,0.766044443119,0.)) ;
#1465=DIRECTION('Axis2P3D XDirection',(0.740178906229,0.621083847222,0.25766265056)) ;
#1476=DIRECTION('Axis2P3D Direction',(-0.642787609687,0.766044443119,0.)) ;
#1477=DIRECTION('Axis2P3D XDirection',(-0.766044443119,-0.642787609687,8.5038359333E-016)) ;
#1481=DIRECTION('Vector Direction',(-0.642787609687,0.766044443119,0.)) ;
#1486=DIRECTION('Vector Direction',(-0.642787609687,0.766044443119,0.)) ;
#1505=DIRECTION('Axis2P3D Direction',(-0.642787609687,0.766044443119,-2.77555756156E-017)) ;
#1506=DIRECTION('Axis2P3D XDirection',(0.54167522042,0.454519477672,0.707106781187)) ;
#1510=DIRECTION('Vector Direction',(-0.642787609687,0.766044443119,-2.77555756156E-017)) ;
#1529=DIRECTION('Axis2P3D Direction',(0.766044443119,0.642787609687,0.)) ;
#1530=DIRECTION('Axis2P3D XDirection',(0.642787609687,-0.766044443119,0.)) ;
#1534=DIRECTION('Vector Direction',(0.642787609687,-0.766044443119,0.)) ;
#1553=DIRECTION('Axis2P3D Direction',(0.642787609687,-0.766044443119,-2.77555756156E-017)) ;
#1554=DIRECTION('Axis2P3D XDirection',(0.54167522042,0.454519477672,-0.707106781187)) ;
#1572=DIRECTION('Axis2P3D Direction',(0.,0.,1.)) ;
#1573=DIRECTION('Axis2P3D XDirection',(-1.,0.,0.)) ;
#1577=DIRECTION('Vector Direction',(0.,-1.,0.)) ;
#1584=DIRECTION('Vector Direction',(-1.,0.,0.)) ;
#1596=DIRECTION('Axis2P3D Direction',(-0.,1.,0.)) ;
#1597=DIRECTION('Axis2P3D XDirection',(1.83697019872E-016,0.,-1.)) ;
#1601=DIRECTION('Axis2P3D Direction',(-0.,1.,0.)) ;
#1608=DIRECTION('Vector Direction',(0.,1.,0.)) ;
#1620=DIRECTION('Axis2P3D Direction',(-0.,1.,0.)) ;
#1621=DIRECTION('Axis2P3D XDirection',(-1.,0.,4.4408920985E-016)) ;
#1625=DIRECTION('Axis2P3D Direction',(-0.,1.,0.)) ;
#1634=DIRECTION('Vector Direction',(0.,1.,0.)) ;
#1639=DIRECTION('Vector Direction',(0.,1.,0.)) ;
#1651=DIRECTION('Axis2P3D Direction',(0.,0.,1.)) ;
#1652=DIRECTION('Axis2P3D XDirection',(-1.,0.,0.)) ;
#1656=DIRECTION('Vector Direction',(-1.,0.,0.)) ;
#1668=DIRECTION('Axis2P3D Direction',(0.,1.,0.)) ;
#1669=DIRECTION('Axis2P3D XDirection',(0.,0.,1.)) ;
#1673=DIRECTION('Vector Direction',(0.,0.,-1.)) ;
#1694=DIRECTION('Axis2P3D Direction',(-1.,0.,0.)) ;
#1695=DIRECTION('Axis2P3D XDirection',(0.,0.,-1.)) ;
#8=PRODUCT_RELATED_PRODUCT_CATEGORY('part',$,(#5)) ;
#7=PRODUCT_CATEGORY('part','specification') ;
#30=STYLED_ITEM(' ',(#29),#22) ;
#29=PRESENTATION_STYLE_ASSIGNMENT((#28)) ;
#237=PRESENTATION_STYLE_ASSIGNMENT((#236)) ;
#324=PRESENTATION_STYLE_ASSIGNMENT((#323)) ;
#452=PRESENTATION_STYLE_ASSIGNMENT((#451)) ;
#544=PRESENTATION_STYLE_ASSIGNMENT((#543)) ;
#575=PRESENTATION_STYLE_ASSIGNMENT((#574)) ;
#647=PRESENTATION_STYLE_ASSIGNMENT((#646)) ;
#687=PRESENTATION_STYLE_ASSIGNMENT((#686)) ;
#889=PRESENTATION_STYLE_ASSIGNMENT((#888)) ;
#920=PRESENTATION_STYLE_ASSIGNMENT((#919)) ;
#1010=PRESENTATION_STYLE_ASSIGNMENT((#1009)) ;
#1034=PRESENTATION_STYLE_ASSIGNMENT((#1033)) ;
#1162=PRESENTATION_STYLE_ASSIGNMENT((#1161)) ;
#1186=PRESENTATION_STYLE_ASSIGNMENT((#1185)) ;
#1210=PRESENTATION_STYLE_ASSIGNMENT((#1209)) ;
#1257=PRESENTATION_STYLE_ASSIGNMENT((#1256)) ;
#1281=PRESENTATION_STYLE_ASSIGNMENT((#1280)) ;
#1300=PRESENTATION_STYLE_ASSIGNMENT((#1299)) ;
#1324=PRESENTATION_STYLE_ASSIGNMENT((#1323)) ;
#1382=PRESENTATION_STYLE_ASSIGNMENT((#1381)) ;
#1406=PRESENTATION_STYLE_ASSIGNMENT((#1405)) ;
#1430=PRESENTATION_STYLE_ASSIGNMENT((#1429)) ;
#1449=PRESENTATION_STYLE_ASSIGNMENT((#1448)) ;
#1526=PRESENTATION_STYLE_ASSIGNMENT((#1525)) ;
#1550=PRESENTATION_STYLE_ASSIGNMENT((#1549)) ;
#1569=PRESENTATION_STYLE_ASSIGNMENT((#1568)) ;
#1691=PRESENTATION_STYLE_ASSIGNMENT((#1690)) ;
#1710=PRESENTATION_STYLE_ASSIGNMENT((#1709)) ;
#28=SURFACE_STYLE_USAGE(.BOTH.,#27) ;
#236=SURFACE_STYLE_USAGE(.BOTH.,#235) ;
#323=SURFACE_STYLE_USAGE(.BOTH.,#322) ;
#451=SURFACE_STYLE_USAGE(.BOTH.,#450) ;
#543=SURFACE_STYLE_USAGE(.BOTH.,#542) ;
#574=SURFACE_STYLE_USAGE(.BOTH.,#573) ;
#646=SURFACE_STYLE_USAGE(.BOTH.,#645) ;
#686=SURFACE_STYLE_USAGE(.BOTH.,#685) ;
#888=SURFACE_STYLE_USAGE(.BOTH.,#887) ;
#919=SURFACE_STYLE_USAGE(.BOTH.,#918) ;
#1009=SURFACE_STYLE_USAGE(.BOTH.,#1008) ;
#1033=SURFACE_STYLE_USAGE(.BOTH.,#1032) ;
#1161=SURFACE_STYLE_USAGE(.BOTH.,#1160) ;
#1185=SURFACE_STYLE_USAGE(.BOTH.,#1184) ;
#1209=SURFACE_STYLE_USAGE(.BOTH.,#1208) ;
#1256=SURFACE_STYLE_USAGE(.BOTH.,#1255) ;
#1280=SURFACE_STYLE_USAGE(.BOTH.,#1279) ;
#1299=SURFACE_STYLE_USAGE(.BOTH.,#1298) ;
#1323=SURFACE_STYLE_USAGE(.BOTH.,#1322) ;
#1381=SURFACE_STYLE_USAGE(.BOTH.,#1380) ;
#1405=SURFACE_STYLE_USAGE(.BOTH.,#1404) ;
#1429=SURFACE_STYLE_USAGE(.BOTH.,#1428) ;
#1448=SURFACE_STYLE_USAGE(.BOTH.,#1447) ;
#1525=SURFACE_STYLE_USAGE(.BOTH.,#1524) ;
#1549=SURFACE_STYLE_USAGE(.BOTH.,#1548) ;
#1568=SURFACE_STYLE_USAGE(.BOTH.,#1567) ;
#1690=SURFACE_STYLE_USAGE(.BOTH.,#1689) ;
#1709=SURFACE_STYLE_USAGE(.BOTH.,#1708) ;
#27=SURFACE_SIDE_STYLE(' ',(#26)) ;
#235=SURFACE_SIDE_STYLE(' ',(#234)) ;
#322=SURFACE_SIDE_STYLE(' ',(#321)) ;
#450=SURFACE_SIDE_STYLE(' ',(#449)) ;
#542=SURFACE_SIDE_STYLE(' ',(#541)) ;
#573=SURFACE_SIDE_STYLE(' ',(#572)) ;
#645=SURFACE_SIDE_STYLE(' ',(#644)) ;
#685=SURFACE_SIDE_STYLE(' ',(#684)) ;
#887=SURFACE_SIDE_STYLE(' ',(#886)) ;
#918=SURFACE_SIDE_STYLE(' ',(#917)) ;
#1008=SURFACE_SIDE_STYLE(' ',(#1007)) ;
#1032=SURFACE_SIDE_STYLE(' ',(#1031)) ;
#1160=SURFACE_SIDE_STYLE(' ',(#1159)) ;
#1184=SURFACE_SIDE_STYLE(' ',(#1183)) ;
#1208=SURFACE_SIDE_STYLE(' ',(#1207)) ;
#1255=SURFACE_SIDE_STYLE(' ',(#1254)) ;
#1279=SURFACE_SIDE_STYLE(' ',(#1278)) ;
#1298=SURFACE_SIDE_STYLE(' ',(#1297)) ;
#1322=SURFACE_SIDE_STYLE(' ',(#1321)) ;
#1380=SURFACE_SIDE_STYLE(' ',(#1379)) ;
#1404=SURFACE_SIDE_STYLE(' ',(#1403)) ;
#1428=SURFACE_SIDE_STYLE(' ',(#1427)) ;
#1447=SURFACE_SIDE_STYLE(' ',(#1446)) ;
#1524=SURFACE_SIDE_STYLE(' ',(#1523)) ;
#1548=SURFACE_SIDE_STYLE(' ',(#1547)) ;
#1567=SURFACE_SIDE_STYLE(' ',(#1566)) ;
#1689=SURFACE_SIDE_STYLE(' ',(#1688)) ;
#1708=SURFACE_SIDE_STYLE(' ',(#1707)) ;
#26=SURFACE_STYLE_FILL_AREA(#25) ;
#234=SURFACE_STYLE_FILL_AREA(#233) ;
#321=SURFACE_STYLE_FILL_AREA(#320) ;
#449=SURFACE_STYLE_FILL_AREA(#448) ;
#541=SURFACE_STYLE_FILL_AREA(#540) ;
#572=SURFACE_STYLE_FILL_AREA(#571) ;
#644=SURFACE_STYLE_FILL_AREA(#643) ;
#684=SURFACE_STYLE_FILL_AREA(#683) ;
#886=SURFACE_STYLE_FILL_AREA(#885) ;
#917=SURFACE_STYLE_FILL_AREA(#916) ;
#1007=SURFACE_STYLE_FILL_AREA(#1006) ;
#1031=SURFACE_STYLE_FILL_AREA(#1030) ;
#1159=SURFACE_STYLE_FILL_AREA(#1158) ;
#1183=SURFACE_STYLE_FILL_AREA(#1182) ;
#1207=SURFACE_STYLE_FILL_AREA(#1206) ;
#1254=SURFACE_STYLE_FILL_AREA(#1253) ;
#1278=SURFACE_STYLE_FILL_AREA(#1277) ;
#1297=SURFACE_STYLE_FILL_AREA(#1296) ;
#1321=SURFACE_STYLE_FILL_AREA(#1320) ;
#1379=SURFACE_STYLE_FILL_AREA(#1378) ;
#1403=SURFACE_STYLE_FILL_AREA(#1402) ;
#1427=SURFACE_STYLE_FILL_AREA(#1426) ;
#1446=SURFACE_STYLE_FILL_AREA(#1445) ;
#1523=SURFACE_STYLE_FILL_AREA(#1522) ;
#1547=SURFACE_STYLE_FILL_AREA(#1546) ;
#1566=SURFACE_STYLE_FILL_AREA(#1565) ;
#1688=SURFACE_STYLE_FILL_AREA(#1687) ;
#1707=SURFACE_STYLE_FILL_AREA(#1706) ;
#25=FILL_AREA_STYLE(' ',(#24)) ;
#233=FILL_AREA_STYLE(' ',(#232)) ;
#320=FILL_AREA_STYLE(' ',(#319)) ;
#448=FILL_AREA_STYLE(' ',(#447)) ;
#540=FILL_AREA_STYLE(' ',(#539)) ;
#571=FILL_AREA_STYLE(' ',(#570)) ;
#643=FILL_AREA_STYLE(' ',(#642)) ;
#683=FILL_AREA_STYLE(' ',(#682)) ;
#885=FILL_AREA_STYLE(' ',(#884)) ;
#916=FILL_AREA_STYLE(' ',(#915)) ;
#1006=FILL_AREA_STYLE(' ',(#1005)) ;
#1030=FILL_AREA_STYLE(' ',(#1029)) ;
#1158=FILL_AREA_STYLE(' ',(#1157)) ;
#1182=FILL_AREA_STYLE(' ',(#1181)) ;
#1206=FILL_AREA_STYLE(' ',(#1205)) ;
#1253=FILL_AREA_STYLE(' ',(#1252)) ;
#1277=FILL_AREA_STYLE(' ',(#1276)) ;
#1296=FILL_AREA_STYLE(' ',(#1295)) ;
#1320=FILL_AREA_STYLE(' ',(#1319)) ;
#1378=FILL_AREA_STYLE(' ',(#1377)) ;
#1402=FILL_AREA_STYLE(' ',(#1401)) ;
#1426=FILL_AREA_STYLE(' ',(#1425)) ;
#1445=FILL_AREA_STYLE(' ',(#1444)) ;
#1522=FILL_AREA_STYLE(' ',(#1521)) ;
#1546=FILL_AREA_STYLE(' ',(#1545)) ;
#1565=FILL_AREA_STYLE(' ',(#1564)) ;
#1687=FILL_AREA_STYLE(' ',(#1686)) ;
#1706=FILL_AREA_STYLE(' ',(#1705)) ;
#24=FILL_AREA_STYLE_COLOUR(' ',#23) ;
#232=FILL_AREA_STYLE_COLOUR(' ',#231) ;
#319=FILL_AREA_STYLE_COLOUR(' ',#231) ;
#447=FILL_AREA_STYLE_COLOUR(' ',#231) ;
#539=FILL_AREA_STYLE_COLOUR(' ',#231) ;
#570=FILL_AREA_STYLE_COLOUR(' ',#231) ;
#642=FILL_AREA_STYLE_COLOUR(' ',#231) ;
#682=FILL_AREA_STYLE_COLOUR(' ',#231) ;
#884=FILL_AREA_STYLE_COLOUR(' ',#231) ;
#915=FILL_AREA_STYLE_COLOUR(' ',#231) ;
#1005=FILL_AREA_STYLE_COLOUR(' ',#231) ;
#1029=FILL_AREA_STYLE_COLOUR(' ',#231) ;
#1157=FILL_AREA_STYLE_COLOUR(' ',#231) ;
#1181=FILL_AREA_STYLE_COLOUR(' ',#231) ;
#1205=FILL_AREA_STYLE_COLOUR(' ',#231) ;
#1252=FILL_AREA_STYLE_COLOUR(' ',#231) ;
#1276=FILL_AREA_STYLE_COLOUR(' ',#231) ;
#1295=FILL_AREA_STYLE_COLOUR(' ',#231) ;
#1319=FILL_AREA_STYLE_COLOUR(' ',#231) ;
#1377=FILL_AREA_STYLE_COLOUR(' ',#231) ;
#1401=FILL_AREA_STYLE_COLOUR(' ',#231) ;
#1425=FILL_AREA_STYLE_COLOUR(' ',#231) ;
#1444=FILL_AREA_STYLE_COLOUR(' ',#231) ;
#1521=FILL_AREA_STYLE_COLOUR(' ',#231) ;
#1545=FILL_AREA_STYLE_COLOUR(' ',#231) ;
#1564=FILL_AREA_STYLE_COLOUR(' ',#231) ;
#1686=FILL_AREA_STYLE_COLOUR(' ',#231) ;
#1705=FILL_AREA_STYLE_COLOUR(' ',#231) ;
#39=VECTOR('Line Direction',#38,1.) ;
#48=VECTOR('Line Direction',#47,1.) ;
#55=VECTOR('Line Direction',#54,1.) ;
#62=VECTOR('Line Direction',#61,1.) ;
#79=VECTOR('Line Direction',#78,1.) ;
#86=VECTOR('Line Direction',#85,1.) ;
#93=VECTOR('Line Direction',#92,1.) ;
#110=VECTOR('Line Direction',#109,1.) ;
#119=VECTOR('Line Direction',#118,1.) ;
#126=VECTOR('Line Direction',#125,1.) ;
#133=VECTOR('Line Direction',#132,1.) ;
#140=VECTOR('Line Direction',#139,1.) ;
#147=VECTOR('Line Direction',#146,1.) ;
#154=VECTOR('Line Direction',#153,1.) ;
#161=VECTOR('Line Direction',#160,1.) ;
#168=VECTOR('Line Direction',#167,1.) ;
#175=VECTOR('Line Direction',#174,1.) ;
#182=VECTOR('Line Direction',#181,1.) ;
#189=VECTOR('Line Direction',#188,1.) ;
#196=VECTOR('Line Direction',#195,1.) ;
#203=VECTOR('Line Direction',#202,1.) ;
#208=VECTOR('Line Direction',#207,1.) ;
#272=VECTOR('Line Direction',#271,1.) ;
#305=VECTOR('Line Direction',#304,1.) ;
#333=VECTOR('Line Direction',#332,1.) ;
#340=VECTOR('Line Direction',#339,1.) ;
#347=VECTOR('Line Direction',#346,1.) ;
#354=VECTOR('Line Direction',#353,1.) ;
#361=VECTOR('Line Direction',#360,1.) ;
#368=VECTOR('Line Direction',#367,1.) ;
#375=VECTOR('Line Direction',#374,1.) ;
#382=VECTOR('Line Direction',#381,1.) ;
#389=VECTOR('Line Direction',#388,1.) ;
#396=VECTOR('Line Direction',#395,1.) ;
#403=VECTOR('Line Direction',#402,1.) ;
#410=VECTOR('Line Direction',#409,1.) ;
#417=VECTOR('Line Direction',#416,1.) ;
#424=VECTOR('Line Direction',#423,1.) ;
#461=VECTOR('Line Direction',#460,1.) ;
#499=VECTOR('Line Direction',#498,1.) ;
#553=VECTOR('Line Direction',#552,1.) ;
#597=VECTOR('Line Direction',#596,1.) ;
#628=VECTOR('Line Direction',#627,1.) ;
#656=VECTOR('Line Direction',#655,1.) ;
#670=VECTOR('Line Direction',#669,1.) ;
#696=VECTOR('Line Direction',#695,1.) ;
#703=VECTOR('Line Direction',#702,1.) ;
#729=VECTOR('Line Direction',#728,1.) ;
#741=VECTOR('Line Direction',#740,1.) ;
#746=VECTOR('Line Direction',#745,1.) ;
#785=VECTOR('Line Direction',#784,1.) ;
#792=VECTOR('Line Direction',#791,1.) ;
#830=VECTOR('Line Direction',#829,1.) ;
#868=VECTOR('Line Direction',#867,1.) ;
#898=VECTOR('Line Direction',#897,1.) ;
#942=VECTOR('Line Direction',#941,1.) ;
#973=VECTOR('Line Direction',#972,1.) ;
#1019=VECTOR('Line Direction',#1018,1.) ;
#1043=VECTOR('Line Direction',#1042,1.) ;
#1059=VECTOR('Line Direction',#1058,1.) ;
#1066=VECTOR('Line Direction',#1065,1.) ;
#1123=VECTOR('Line Direction',#1122,1.) ;
#1130=VECTOR('Line Direction',#1129,1.) ;
#1171=VECTOR('Line Direction',#1170,1.) ;
#1195=VECTOR('Line Direction',#1194,1.) ;
#1219=VECTOR('Line Direction',#1218,1.) ;
#1224=VECTOR('Line Direction',#1223,1.) ;
#1231=VECTOR('Line Direction',#1230,1.) ;
#1238=VECTOR('Line Direction',#1237,1.) ;
#1266=VECTOR('Line Direction',#1265,1.) ;
#1309=VECTOR('Line Direction',#1308,1.) ;
#1333=VECTOR('Line Direction',#1332,1.) ;
#1350=VECTOR('Line Direction',#1349,1.) ;
#1367=VECTOR('Line Direction',#1366,1.) ;
#1391=VECTOR('Line Direction',#1390,1.) ;
#1415=VECTOR('Line Direction',#1414,1.) ;
#1482=VECTOR('Line Direction',#1481,1.) ;
#1487=VECTOR('Line Direction',#1486,1.) ;
#1511=VECTOR('Line Direction',#1510,1.) ;
#1535=VECTOR('Line Direction',#1534,1.) ;
#1578=VECTOR('Line Direction',#1577,1.) ;
#1585=VECTOR('Line Direction',#1584,1.) ;
#1609=VECTOR('Line Direction',#1608,1.) ;
#1635=VECTOR('Line Direction',#1634,1.) ;
#1640=VECTOR('Line Direction',#1639,1.) ;
#1657=VECTOR('Line Direction',#1656,1.) ;
#1674=VECTOR('Line Direction',#1673,1.) ;
#16=UNCERTAINTY_MEASURE_WITH_UNIT(LENGTH_MEASURE(0.005),#12,'distance_accuracy_value','CONFUSED CURVE UNCERTAINTY') ;
#1713=SHAPE_REPRESENTATION_RELATIONSHIP(' ',' ',#20,#1712) ;
#66=ORIENTED_EDGE('',*,*,#45,.F.) ;
#67=ORIENTED_EDGE('',*,*,#52,.T.) ;
#68=ORIENTED_EDGE('',*,*,#59,.T.) ;
#69=ORIENTED_EDGE('',*,*,#64,.T.) ;
#97=ORIENTED_EDGE('',*,*,#83,.T.) ;
#98=ORIENTED_EDGE('',*,*,#90,.F.) ;
#99=ORIENTED_EDGE('',*,*,#95,.T.) ;
#100=ORIENTED_EDGE('',*,*,#45,.T.) ;
#212=ORIENTED_EDGE('',*,*,#116,.T.) ;
#213=ORIENTED_EDGE('',*,*,#123,.F.) ;
#214=ORIENTED_EDGE('',*,*,#130,.T.) ;
#215=ORIENTED_EDGE('',*,*,#137,.T.) ;
#216=ORIENTED_EDGE('',*,*,#144,.T.) ;
#217=ORIENTED_EDGE('',*,*,#151,.F.) ;
#218=ORIENTED_EDGE('',*,*,#158,.F.) ;
#219=ORIENTED_EDGE('',*,*,#165,.T.) ;
#220=ORIENTED_EDGE('',*,*,#172,.F.) ;
#221=ORIENTED_EDGE('',*,*,#179,.T.) ;
#222=ORIENTED_EDGE('',*,*,#186,.T.) ;
#223=ORIENTED_EDGE('',*,*,#193,.T.) ;
#224=ORIENTED_EDGE('',*,*,#200,.F.) ;
#225=ORIENTED_EDGE('',*,*,#205,.T.) ;
#226=ORIENTED_EDGE('',*,*,#52,.F.) ;
#227=ORIENTED_EDGE('',*,*,#95,.F.) ;
#228=ORIENTED_EDGE('',*,*,#210,.F.) ;
#309=ORIENTED_EDGE('',*,*,#205,.F.) ;
#310=ORIENTED_EDGE('',*,*,#256,.F.) ;
#311=ORIENTED_EDGE('',*,*,#269,.F.) ;
#312=ORIENTED_EDGE('',*,*,#276,.F.) ;
#313=ORIENTED_EDGE('',*,*,#289,.F.) ;
#314=ORIENTED_EDGE('',*,*,#302,.F.) ;
#315=ORIENTED_EDGE('',*,*,#307,.F.) ;
#316=ORIENTED_EDGE('',*,*,#59,.F.) ;
#428=ORIENTED_EDGE('',*,*,#307,.T.) ;
#429=ORIENTED_EDGE('',*,*,#337,.F.) ;
#430=ORIENTED_EDGE('',*,*,#344,.T.) ;
#431=ORIENTED_EDGE('',*,*,#351,.T.) ;
#432=ORIENTED_EDGE('',*,*,#358,.T.) ;
#433=ORIENTED_EDGE('',*,*,#365,.F.) ;
#434=ORIENTED_EDGE('',*,*,#372,.T.) ;
#435=ORIENTED_EDGE('',*,*,#379,.T.) ;
#436=ORIENTED_EDGE('',*,*,#386,.F.) ;
#437=ORIENTED_EDGE('',*,*,#393,.F.) ;
#438=ORIENTED_EDGE('',*,*,#400,.T.) ;
#439=ORIENTED_EDGE('',*,*,#407,.T.) ;
#440=ORIENTED_EDGE('',*,*,#414,.F.) ;
#441=ORIENTED_EDGE('',*,*,#421,.T.) ;
#442=ORIENTED_EDGE('',*,*,#426,.T.) ;
#443=ORIENTED_EDGE('',*,*,#83,.F.) ;
#444=ORIENTED_EDGE('',*,*,#64,.F.) ;
#465=ORIENTED_EDGE('',*,*,#463,.F.) ;
#466=ORIENTED_EDGE('',*,*,#210,.T.) ;
#467=ORIENTED_EDGE('',*,*,#90,.T.) ;
#468=ORIENTED_EDGE('',*,*,#426,.F.) ;
#529=ORIENTED_EDGE('',*,*,#421,.F.) ;
#530=ORIENTED_EDGE('',*,*,#483,.F.) ;
#531=ORIENTED_EDGE('',*,*,#496,.F.) ;
#532=ORIENTED_EDGE('',*,*,#503,.T.) ;
#533=ORIENTED_EDGE('',*,*,#516,.F.) ;
#534=ORIENTED_EDGE('',*,*,#527,.F.) ;
#535=ORIENTED_EDGE('',*,*,#116,.F.) ;
#536=ORIENTED_EDGE('',*,*,#463,.T.) ;
#564=ORIENTED_EDGE('',*,*,#557,.F.) ;
#565=ORIENTED_EDGE('',*,*,#562,.T.) ;
#566=ORIENTED_EDGE('',*,*,#123,.T.) ;
#567=ORIENTED_EDGE('',*,*,#527,.T.) ;
#632=ORIENTED_EDGE('',*,*,#562,.F.) ;
#633=ORIENTED_EDGE('',*,*,#594,.F.) ;
#634=ORIENTED_EDGE('',*,*,#601,.F.) ;
#635=ORIENTED_EDGE('',*,*,#614,.F.) ;
#636=ORIENTED_EDGE('',*,*,#625,.F.) ;
#637=ORIENTED_EDGE('',*,*,#407,.F.) ;
#638=ORIENTED_EDGE('',*,*,#630,.T.) ;
#639=ORIENTED_EDGE('',*,*,#130,.F.) ;
#674=ORIENTED_EDGE('',*,*,#137,.F.) ;
#675=ORIENTED_EDGE('',*,*,#630,.F.) ;
#676=ORIENTED_EDGE('',*,*,#400,.F.) ;
#677=ORIENTED_EDGE('',*,*,#660,.F.) ;
#678=ORIENTED_EDGE('',*,*,#667,.F.) ;
#679=ORIENTED_EDGE('',*,*,#672,.F.) ;
#707=ORIENTED_EDGE('',*,*,#144,.F.) ;
#708=ORIENTED_EDGE('',*,*,#672,.T.) ;
#709=ORIENTED_EDGE('',*,*,#700,.T.) ;
#710=ORIENTED_EDGE('',*,*,#705,.F.) ;
#750=ORIENTED_EDGE('',*,*,#726,.T.) ;
#751=ORIENTED_EDGE('',*,*,#731,.T.) ;
#752=ORIENTED_EDGE('',*,*,#151,.T.) ;
#753=ORIENTED_EDGE('',*,*,#705,.T.) ;
#754=ORIENTED_EDGE('',*,*,#738,.T.) ;
#755=ORIENTED_EDGE('',*,*,#743,.T.) ;
#756=ORIENTED_EDGE('',*,*,#386,.T.) ;
#757=ORIENTED_EDGE('',*,*,#748,.T.) ;
#774=ORIENTED_EDGE('',*,*,#767,.F.) ;
#775=ORIENTED_EDGE('',*,*,#772,.F.) ;
#796=ORIENTED_EDGE('',*,*,#789,.F.) ;
#797=ORIENTED_EDGE('',*,*,#794,.T.) ;
#798=ORIENTED_EDGE('',*,*,#158,.T.) ;
#799=ORIENTED_EDGE('',*,*,#731,.F.) ;
#872=ORIENTED_EDGE('',*,*,#372,.F.) ;
#873=ORIENTED_EDGE('',*,*,#814,.F.) ;
#874=ORIENTED_EDGE('',*,*,#827,.F.) ;
#875=ORIENTED_EDGE('',*,*,#834,.T.) ;
#876=ORIENTED_EDGE('',*,*,#847,.F.) ;
#877=ORIENTED_EDGE('',*,*,#858,.F.) ;
#878=ORIENTED_EDGE('',*,*,#165,.F.) ;
#879=ORIENTED_EDGE('',*,*,#794,.F.) ;
#880=ORIENTED_EDGE('',*,*,#865,.F.) ;
#881=ORIENTED_EDGE('',*,*,#870,.F.) ;
#909=ORIENTED_EDGE('',*,*,#902,.F.) ;
#910=ORIENTED_EDGE('',*,*,#907,.T.) ;
#911=ORIENTED_EDGE('',*,*,#172,.T.) ;
#912=ORIENTED_EDGE('',*,*,#858,.T.) ;
#977=ORIENTED_EDGE('',*,*,#907,.F.) ;
#978=ORIENTED_EDGE('',*,*,#939,.F.) ;
#979=ORIENTED_EDGE('',*,*,#946,.F.) ;
#980=ORIENTED_EDGE('',*,*,#959,.F.) ;
#981=ORIENTED_EDGE('',*,*,#970,.F.) ;
#982=ORIENTED_EDGE('',*,*,#358,.F.) ;
#983=ORIENTED_EDGE('',*,*,#975,.T.) ;
#984=ORIENTED_EDGE('',*,*,#179,.F.) ;
#1001=ORIENTED_EDGE('',*,*,#994,.F.) ;
#1002=ORIENTED_EDGE('',*,*,#999,.F.) ;
#1023=ORIENTED_EDGE('',*,*,#351,.F.) ;
#1024=ORIENTED_EDGE('',*,*,#1021,.T.) ;
#1025=ORIENTED_EDGE('',*,*,#186,.F.) ;
#1026=ORIENTED_EDGE('',*,*,#975,.F.) ;
#1141=ORIENTED_EDGE('',*,*,#1049,.F.) ;
#1142=ORIENTED_EDGE('',*,*,#1056,.F.) ;
#1143=ORIENTED_EDGE('',*,*,#1063,.F.) ;
#1144=ORIENTED_EDGE('',*,*,#1070,.T.) ;
#1145=ORIENTED_EDGE('',*,*,#1083,.F.) ;
#1146=ORIENTED_EDGE('',*,*,#1094,.F.) ;
#1147=ORIENTED_EDGE('',*,*,#193,.F.) ;
#1148=ORIENTED_EDGE('',*,*,#1021,.F.) ;
#1149=ORIENTED_EDGE('',*,*,#344,.F.) ;
#1150=ORIENTED_EDGE('',*,*,#1107,.F.) ;
#1151=ORIENTED_EDGE('',*,*,#1120,.F.) ;
#1152=ORIENTED_EDGE('',*,*,#1127,.T.) ;
#1153=ORIENTED_EDGE('',*,*,#1134,.F.) ;
#1154=ORIENTED_EDGE('',*,*,#1139,.F.) ;
#1175=ORIENTED_EDGE('',*,*,#1173,.F.) ;
#1176=ORIENTED_EDGE('',*,*,#256,.T.) ;
#1177=ORIENTED_EDGE('',*,*,#200,.T.) ;
#1178=ORIENTED_EDGE('',*,*,#1094,.T.) ;
#1199=ORIENTED_EDGE('',*,*,#1173,.T.) ;
#1200=ORIENTED_EDGE('',*,*,#1083,.T.) ;
#1201=ORIENTED_EDGE('',*,*,#1197,.T.) ;
#1202=ORIENTED_EDGE('',*,*,#269,.T.) ;
#1242=ORIENTED_EDGE('',*,*,#1127,.F.) ;
#1243=ORIENTED_EDGE('',*,*,#1221,.F.) ;
#1244=ORIENTED_EDGE('',*,*,#276,.T.) ;
#1245=ORIENTED_EDGE('',*,*,#1197,.F.) ;
#1246=ORIENTED_EDGE('',*,*,#1070,.F.) ;
#1247=ORIENTED_EDGE('',*,*,#1228,.T.) ;
#1248=ORIENTED_EDGE('',*,*,#1235,.T.) ;
#1249=ORIENTED_EDGE('',*,*,#1240,.F.) ;
#1270=ORIENTED_EDGE('',*,*,#1268,.T.) ;
#1271=ORIENTED_EDGE('',*,*,#289,.T.) ;
#1272=ORIENTED_EDGE('',*,*,#1221,.T.) ;
#1273=ORIENTED_EDGE('',*,*,#1120,.T.) ;
#1289=ORIENTED_EDGE('',*,*,#1268,.F.) ;
#1290=ORIENTED_EDGE('',*,*,#1107,.T.) ;
#1291=ORIENTED_EDGE('',*,*,#337,.T.) ;
#1292=ORIENTED_EDGE('',*,*,#302,.T.) ;
#1313=ORIENTED_EDGE('',*,*,#1311,.F.) ;
#1314=ORIENTED_EDGE('',*,*,#814,.T.) ;
#1315=ORIENTED_EDGE('',*,*,#365,.T.) ;
#1316=ORIENTED_EDGE('',*,*,#970,.T.) ;
#1337=ORIENTED_EDGE('',*,*,#379,.F.) ;
#1338=ORIENTED_EDGE('',*,*,#870,.T.) ;
#1339=ORIENTED_EDGE('',*,*,#1335,.T.) ;
#1340=ORIENTED_EDGE('',*,*,#748,.F.) ;
#1354=ORIENTED_EDGE('',*,*,#1352,.F.) ;
#1355=ORIENTED_EDGE('',*,*,#660,.T.) ;
#1356=ORIENTED_EDGE('',*,*,#393,.T.) ;
#1357=ORIENTED_EDGE('',*,*,#743,.F.) ;
#1371=ORIENTED_EDGE('',*,*,#1369,.F.) ;
#1372=ORIENTED_EDGE('',*,*,#483,.T.) ;
#1373=ORIENTED_EDGE('',*,*,#414,.T.) ;
#1374=ORIENTED_EDGE('',*,*,#625,.T.) ;
#1395=ORIENTED_EDGE('',*,*,#1369,.T.) ;
#1396=ORIENTED_EDGE('',*,*,#614,.T.) ;
#1397=ORIENTED_EDGE('',*,*,#1393,.T.) ;
#1398=ORIENTED_EDGE('',*,*,#496,.T.) ;
#1419=ORIENTED_EDGE('',*,*,#1417,.F.) ;
#1420=ORIENTED_EDGE('',*,*,#503,.F.) ;
#1421=ORIENTED_EDGE('',*,*,#1393,.F.) ;
#1422=ORIENTED_EDGE('',*,*,#601,.T.) ;
#1438=ORIENTED_EDGE('',*,*,#557,.T.) ;
#1439=ORIENTED_EDGE('',*,*,#516,.T.) ;
#1440=ORIENTED_EDGE('',*,*,#1417,.T.) ;
#1441=ORIENTED_EDGE('',*,*,#594,.T.) ;
#1457=ORIENTED_EDGE('',*,*,#700,.F.) ;
#1458=ORIENTED_EDGE('',*,*,#667,.T.) ;
#1459=ORIENTED_EDGE('',*,*,#1352,.T.) ;
#1460=ORIENTED_EDGE('',*,*,#738,.F.) ;
#1469=ORIENTED_EDGE('',*,*,#1335,.F.) ;
#1470=ORIENTED_EDGE('',*,*,#865,.T.) ;
#1471=ORIENTED_EDGE('',*,*,#789,.T.) ;
#1472=ORIENTED_EDGE('',*,*,#726,.F.) ;
#1491=ORIENTED_EDGE('',*,*,#999,.T.) ;
#1492=ORIENTED_EDGE('',*,*,#1484,.F.) ;
#1493=ORIENTED_EDGE('',*,*,#767,.T.) ;
#1494=ORIENTED_EDGE('',*,*,#1489,.T.) ;
#1498=ORIENTED_EDGE('',*,*,#994,.T.) ;
#1499=ORIENTED_EDGE('',*,*,#1489,.F.) ;
#1500=ORIENTED_EDGE('',*,*,#772,.T.) ;
#1501=ORIENTED_EDGE('',*,*,#1484,.T.) ;
#1515=ORIENTED_EDGE('',*,*,#1311,.T.) ;
#1516=ORIENTED_EDGE('',*,*,#959,.T.) ;
#1517=ORIENTED_EDGE('',*,*,#1513,.T.) ;
#1518=ORIENTED_EDGE('',*,*,#827,.T.) ;
#1539=ORIENTED_EDGE('',*,*,#1537,.F.) ;
#1540=ORIENTED_EDGE('',*,*,#834,.F.) ;
#1541=ORIENTED_EDGE('',*,*,#1513,.F.) ;
#1542=ORIENTED_EDGE('',*,*,#946,.T.) ;
#1558=ORIENTED_EDGE('',*,*,#902,.T.) ;
#1559=ORIENTED_EDGE('',*,*,#847,.T.) ;
#1560=ORIENTED_EDGE('',*,*,#1537,.T.) ;
#1561=ORIENTED_EDGE('',*,*,#939,.T.) ;
#1589=ORIENTED_EDGE('',*,*,#1228,.F.) ;
#1590=ORIENTED_EDGE('',*,*,#1063,.T.) ;
#1591=ORIENTED_EDGE('',*,*,#1582,.T.) ;
#1592=ORIENTED_EDGE('',*,*,#1587,.F.) ;
#1613=ORIENTED_EDGE('',*,*,#1606,.F.) ;
#1614=ORIENTED_EDGE('',*,*,#1582,.F.) ;
#1615=ORIENTED_EDGE('',*,*,#1056,.T.) ;
#1616=ORIENTED_EDGE('',*,*,#1611,.T.) ;
#1644=ORIENTED_EDGE('',*,*,#1632,.F.) ;
#1645=ORIENTED_EDGE('',*,*,#1637,.F.) ;
#1646=ORIENTED_EDGE('',*,*,#1139,.T.) ;
#1647=ORIENTED_EDGE('',*,*,#1642,.T.) ;
#1661=ORIENTED_EDGE('',*,*,#1659,.T.) ;
#1662=ORIENTED_EDGE('',*,*,#1642,.F.) ;
#1663=ORIENTED_EDGE('',*,*,#1134,.T.) ;
#1664=ORIENTED_EDGE('',*,*,#1240,.T.) ;
#1678=ORIENTED_EDGE('',*,*,#1235,.F.) ;
#1679=ORIENTED_EDGE('',*,*,#1587,.T.) ;
#1680=ORIENTED_EDGE('',*,*,#1606,.T.) ;
#1681=ORIENTED_EDGE('',*,*,#1676,.F.) ;
#1682=ORIENTED_EDGE('',*,*,#1632,.T.) ;
#1683=ORIENTED_EDGE('',*,*,#1659,.F.) ;
#1699=ORIENTED_EDGE('',*,*,#1049,.T.) ;
#1700=ORIENTED_EDGE('',*,*,#1637,.T.) ;
#1701=ORIENTED_EDGE('',*,*,#1676,.T.) ;
#1702=ORIENTED_EDGE('',*,*,#1611,.F.) ;
#776=FACE_BOUND('',#773,.T.) ;
#1003=FACE_BOUND('',#1000,.T.) ;
#31=CLOSED_SHELL('Closed Shell',(#71,#102,#230,#318,#446,#470,#538,#569,#641,#681,#712,#777,#801,#883,#914,#1004,#1028,#1156,#1180,#1204,#1251,#1275,#1294,#1318,#1342,#1359,#1376,#1400,#1424,#1443,#1462,#1474,#1496,#1503,#1520,#1544,#1563,#1594,#1618,#1649,#1666,#1685,#1704)) ;
#1712=ADVANCED_BREP_SHAPE_REPRESENTATION('NONE',(#22),#17) ;
#71=ADVANCED_FACE('Volumenk\X2\00F6\X0\rper1',(#70),#36,.T.) ;
#102=ADVANCED_FACE('Volumenk\X2\00F6\X0\rper1',(#101),#76,.F.) ;
#230=ADVANCED_FACE('Volumenk\X2\00F6\X0\rper1',(#229),#107,.T.) ;
#318=ADVANCED_FACE('Volumenk\X2\00F6\X0\rper1',(#317),#243,.T.) ;
#446=ADVANCED_FACE('Volumenk\X2\00F6\X0\rper1',(#445),#330,.T.) ;
#470=ADVANCED_FACE('Volumenk\X2\00F6\X0\rper1',(#469),#458,.T.) ;
#538=ADVANCED_FACE('Volumenk\X2\00F6\X0\rper1',(#537),#243,.T.) ;
#569=ADVANCED_FACE('Volumenk\X2\00F6\X0\rper1',(#568),#550,.T.) ;
#641=ADVANCED_FACE('Volumenk\X2\00F6\X0\rper1',(#640),#581,.T.) ;
#681=ADVANCED_FACE('Volumenk\X2\00F6\X0\rper1',(#680),#653,.T.) ;
#712=ADVANCED_FACE('Volumenk\X2\00F6\X0\rper1',(#711),#693,.F.) ;
#777=ADVANCED_FACE('Volumenk\X2\00F6\X0\rper1',(#758,#776),#717,.T.) ;
#801=ADVANCED_FACE('Volumenk\X2\00F6\X0\rper1',(#800),#782,.T.) ;
#883=ADVANCED_FACE('Volumenk\X2\00F6\X0\rper1',(#882),#653,.T.) ;
#914=ADVANCED_FACE('Volumenk\X2\00F6\X0\rper1',(#913),#895,.T.) ;
#1004=ADVANCED_FACE('Volumenk\X2\00F6\X0\rper1',(#985,#1003),#926,.T.) ;
#1028=ADVANCED_FACE('Volumenk\X2\00F6\X0\rper1',(#1027),#1016,.T.) ;
#1156=ADVANCED_FACE('Volumenk\X2\00F6\X0\rper1',(#1155),#1040,.T.) ;
#1180=ADVANCED_FACE('Volumenk\X2\00F6\X0\rper1',(#1179),#1168,.T.) ;
#1204=ADVANCED_FACE('Volumenk\X2\00F6\X0\rper1',(#1203),#1192,.T.) ;
#1251=ADVANCED_FACE('Volumenk\X2\00F6\X0\rper1',(#1250),#1216,.T.) ;
#1275=ADVANCED_FACE('Volumenk\X2\00F6\X0\rper1',(#1274),#1263,.T.) ;
#1294=ADVANCED_FACE('Volumenk\X2\00F6\X0\rper1',(#1293),#1287,.T.) ;
#1318=ADVANCED_FACE('Volumenk\X2\00F6\X0\rper1',(#1317),#1306,.T.) ;
#1342=ADVANCED_FACE('Volumenk\X2\00F6\X0\rper1',(#1341),#1330,.F.) ;
#1359=ADVANCED_FACE('Volumenk\X2\00F6\X0\rper1',(#1358),#1347,.T.) ;
#1376=ADVANCED_FACE('Volumenk\X2\00F6\X0\rper1',(#1375),#1364,.T.) ;
#1400=ADVANCED_FACE('Volumenk\X2\00F6\X0\rper1',(#1399),#1388,.T.) ;
#1424=ADVANCED_FACE('Volumenk\X2\00F6\X0\rper1',(#1423),#1412,.T.) ;
#1443=ADVANCED_FACE('Volumenk\X2\00F6\X0\rper1',(#1442),#1436,.T.) ;
#1462=ADVANCED_FACE('Volumenk\X2\00F6\X0\rper1',(#1461),#1455,.F.) ;
#1474=ADVANCED_FACE('Volumenk\X2\00F6\X0\rper1',(#1473),#1467,.F.) ;
#1496=ADVANCED_FACE('Volumenk\X2\00F6\X0\rper1',(#1495),#1479,.F.) ;
#1503=ADVANCED_FACE('Volumenk\X2\00F6\X0\rper1',(#1502),#1479,.F.) ;
#1520=ADVANCED_FACE('Volumenk\X2\00F6\X0\rper1',(#1519),#1508,.T.) ;
#1544=ADVANCED_FACE('Volumenk\X2\00F6\X0\rper1',(#1543),#1532,.T.) ;
#1563=ADVANCED_FACE('Volumenk\X2\00F6\X0\rper1',(#1562),#1556,.T.) ;
#1594=ADVANCED_FACE('Volumenk\X2\00F6\X0\rper1',(#1593),#1575,.T.) ;
#1618=ADVANCED_FACE('Volumenk\X2\00F6\X0\rper1',(#1617),#1599,.F.) ;
#1649=ADVANCED_FACE('Volumenk\X2\00F6\X0\rper1',(#1648),#1623,.F.) ;
#1666=ADVANCED_FACE('Volumenk\X2\00F6\X0\rper1',(#1665),#1654,.F.) ;
#1685=ADVANCED_FACE('Volumenk\X2\00F6\X0\rper1',(#1684),#1671,.T.) ;
#1704=ADVANCED_FACE('Volumenk\X2\00F6\X0\rper1',(#1703),#1697,.F.) ;
#4=APPLICATION_PROTOCOL_DEFINITION('international standard','automotive_design',2001,#1) ;
#244=B_SPLINE_CURVE_WITH_KNOTS('',5,(#245,#246,#247,#248,#249,#250,#251,#252,#253),.UNSPECIFIED.,.F.,.U.,(6,3,6),(3.33210603656,4.79991244705,6.66422384926),.UNSPECIFIED.) ;
#257=B_SPLINE_CURVE_WITH_KNOTS('',5,(#258,#259,#260,#261,#262,#263,#264,#265,#266),.UNSPECIFIED.,.F.,.U.,(6,3,6),(0.,2.39995622416,3.33210603656),.UNSPECIFIED.) ;
#277=B_SPLINE_CURVE_WITH_KNOTS('',5,(#278,#279,#280,#281,#282,#283,#284,#285,#286),.UNSPECIFIED.,.F.,.U.,(6,3,6),(3.33210603688,4.79991244734,6.66422384951),.UNSPECIFIED.) ;
#290=B_SPLINE_CURVE_WITH_KNOTS('',5,(#291,#292,#293,#294,#295,#296,#297,#298,#299),.UNSPECIFIED.,.F.,.U.,(6,3,6),(0.,2.39995622449,3.33210603688),.UNSPECIFIED.) ;
#471=B_SPLINE_CURVE_WITH_KNOTS('',5,(#472,#473,#474,#475,#476,#477,#478,#479,#480),.UNSPECIFIED.,.F.,.U.,(6,3,6),(3.33210604308,4.79991244619,6.66422384429),.UNSPECIFIED.) ;
#484=B_SPLINE_CURVE_WITH_KNOTS('',5,(#485,#486,#487,#488,#489,#490,#491,#492,#493),.UNSPECIFIED.,.F.,.U.,(6,3,6),(0.,2.39995623353,3.33210604308),.UNSPECIFIED.) ;
#504=B_SPLINE_CURVE_WITH_KNOTS('',5,(#505,#506,#507,#508,#509,#510,#511,#512,#513),.UNSPECIFIED.,.F.,.U.,(6,3,6),(3.33210604211,4.79991245716,6.66422387184),.UNSPECIFIED.) ;
#517=B_SPLINE_CURVE_WITH_KNOTS('',5,(#518,#519,#520,#521,#522,#523,#524,#525,#526),.UNSPECIFIED.,.F.,.U.,(6,3,6),(0.,2.39995622726,3.33210604211),.UNSPECIFIED.) ;
#582=B_SPLINE_CURVE_WITH_KNOTS('',5,(#583,#584,#585,#586,#587,#588,#589,#590,#591),.UNSPECIFIED.,.F.,.U.,(6,3,6),(0.,2.39995622445,3.33210603681),.UNSPECIFIED.) ;
#602=B_SPLINE_CURVE_WITH_KNOTS('',5,(#603,#604,#605,#606,#607,#608,#609,#610,#611),.UNSPECIFIED.,.F.,.U.,(6,3,6),(3.33210603679,4.79991244715,6.66422384939),.UNSPECIFIED.) ;
#615=B_SPLINE_CURVE_WITH_KNOTS('',5,(#616,#617,#618,#619,#620,#621,#622,#623,#624),.UNSPECIFIED.,.F.,.U.,(6,3,6),(0.,2.39995622445,3.33210603679),.UNSPECIFIED.) ;
#802=B_SPLINE_CURVE_WITH_KNOTS('',5,(#803,#804,#805,#806,#807,#808,#809,#810,#811),.UNSPECIFIED.,.F.,.U.,(6,3,6),(3.33210603647,4.79991244689,6.66422384918),.UNSPECIFIED.) ;
#815=B_SPLINE_CURVE_WITH_KNOTS('',5,(#816,#817,#818,#819,#820,#821,#822,#823,#824),.UNSPECIFIED.,.F.,.U.,(6,3,6),(0.,2.3999562241,3.33210603647),.UNSPECIFIED.) ;
#835=B_SPLINE_CURVE_WITH_KNOTS('',5,(#836,#837,#838,#839,#840,#841,#842,#843,#844),.UNSPECIFIED.,.F.,.U.,(6,3,6),(3.33210603676,4.79991244721,6.66422384934),.UNSPECIFIED.) ;
#848=B_SPLINE_CURVE_WITH_KNOTS('',5,(#849,#850,#851,#852,#853,#854,#855,#856,#857),.UNSPECIFIED.,.F.,.U.,(6,3,6),(0.,2.39995622438,3.33210603676),.UNSPECIFIED.) ;
#927=B_SPLINE_CURVE_WITH_KNOTS('',5,(#928,#929,#930,#931,#932,#933,#934,#935,#936),.UNSPECIFIED.,.F.,.U.,(6,3,6),(0.,2.39995622454,3.33210603686),.UNSPECIFIED.) ;
#947=B_SPLINE_CURVE_WITH_KNOTS('',5,(#948,#949,#950,#951,#952,#953,#954,#955,#956),.UNSPECIFIED.,.F.,.U.,(6,3,6),(3.3321060368,4.7999124471,6.66422384932),.UNSPECIFIED.) ;
#960=B_SPLINE_CURVE_WITH_KNOTS('',5,(#961,#962,#963,#964,#965,#966,#967,#968,#969),.UNSPECIFIED.,.F.,.U.,(6,3,6),(0.,2.39995622448,3.3321060368),.UNSPECIFIED.) ;
#1071=B_SPLINE_CURVE_WITH_KNOTS('',5,(#1072,#1073,#1074,#1075,#1076,#1077,#1078,#1079,#1080),.UNSPECIFIED.,.F.,.U.,(6,3,6),(3.33210603669,4.79991244717,6.66422384932),.UNSPECIFIED.) ;
#1084=B_SPLINE_CURVE_WITH_KNOTS('',5,(#1085,#1086,#1087,#1088,#1089,#1090,#1091,#1092,#1093),.UNSPECIFIED.,.F.,.U.,(6,3,6),(0.,2.3999562243,3.33210603669),.UNSPECIFIED.) ;
#1095=B_SPLINE_CURVE_WITH_KNOTS('',5,(#1096,#1097,#1098,#1099,#1100,#1101,#1102,#1103,#1104),.UNSPECIFIED.,.F.,.U.,(6,3,6),(3.33210603638,4.79991244649,6.66422384872),.UNSPECIFIED.) ;
#1108=B_SPLINE_CURVE_WITH_KNOTS('',5,(#1109,#1110,#1111,#1112,#1113,#1114,#1115,#1116,#1117),.UNSPECIFIED.,.F.,.U.,(6,3,6),(0.,2.39995622414,3.33210603638),.UNSPECIFIED.) ;
#22=MANIFOLD_SOLID_BREP('Volumenk\X2\00F6\X0\rper1',#31) ;
#561=CIRCLE('generated circle',#560,3.) ;
#664=CIRCLE('generated circle',#663,16.3) ;
#721=CIRCLE('generated circle',#720,16.3) ;
#735=CIRCLE('generated circle',#734,16.3) ;
#762=CIRCLE('generated circle',#761,9.4) ;
#771=CIRCLE('generated circle',#770,9.4) ;
#862=CIRCLE('generated circle',#861,16.3) ;
#906=CIRCLE('generated circle',#905,3.) ;
#989=CIRCLE('generated circle',#988,9.4) ;
#998=CIRCLE('generated circle',#997,9.4) ;
#1053=CIRCLE('generated circle',#1052,2.) ;
#1138=CIRCLE('generated circle',#1137,2.) ;
#1603=CIRCLE('generated circle',#1602,2.) ;
#1627=CIRCLE('generated circle',#1626,2.) ;
#23=COLOUR_RGB('Colour',0.823529411765,0.823529411765,1.) ;
#231=COLOUR_RGB('Colour',0.749019607843,0.749019607843,0.749019607843) ;
#238=OVER_RIDING_STYLED_ITEM(' ',(#237),#230,#30) ;
#325=OVER_RIDING_STYLED_ITEM(' ',(#324),#318,#30) ;
#453=OVER_RIDING_STYLED_ITEM(' ',(#452),#446,#30) ;
#545=OVER_RIDING_STYLED_ITEM(' ',(#544),#538,#30) ;
#576=OVER_RIDING_STYLED_ITEM(' ',(#575),#569,#30) ;
#648=OVER_RIDING_STYLED_ITEM(' ',(#647),#641,#30) ;
#688=OVER_RIDING_STYLED_ITEM(' ',(#687),#681,#30) ;
#890=OVER_RIDING_STYLED_ITEM(' ',(#889),#883,#30) ;
#921=OVER_RIDING_STYLED_ITEM(' ',(#920),#914,#30) ;
#1011=OVER_RIDING_STYLED_ITEM(' ',(#1010),#1004,#30) ;
#1035=OVER_RIDING_STYLED_ITEM(' ',(#1034),#1028,#30) ;
#1163=OVER_RIDING_STYLED_ITEM(' ',(#1162),#1156,#30) ;
#1187=OVER_RIDING_STYLED_ITEM(' ',(#1186),#1180,#30) ;
#1211=OVER_RIDING_STYLED_ITEM(' ',(#1210),#1204,#30) ;
#1258=OVER_RIDING_STYLED_ITEM(' ',(#1257),#1251,#30) ;
#1282=OVER_RIDING_STYLED_ITEM(' ',(#1281),#1275,#30) ;
#1301=OVER_RIDING_STYLED_ITEM(' ',(#1300),#1294,#30) ;
#1325=OVER_RIDING_STYLED_ITEM(' ',(#1324),#1318,#30) ;
#1383=OVER_RIDING_STYLED_ITEM(' ',(#1382),#1376,#30) ;
#1407=OVER_RIDING_STYLED_ITEM(' ',(#1406),#1400,#30) ;
#1431=OVER_RIDING_STYLED_ITEM(' ',(#1430),#1424,#30) ;
#1450=OVER_RIDING_STYLED_ITEM(' ',(#1449),#1443,#30) ;
#1527=OVER_RIDING_STYLED_ITEM(' ',(#1526),#1520,#30) ;
#1551=OVER_RIDING_STYLED_ITEM(' ',(#1550),#1544,#30) ;
#1570=OVER_RIDING_STYLED_ITEM(' ',(#1569),#1563,#30) ;
#1692=OVER_RIDING_STYLED_ITEM(' ',(#1691),#1685,#30) ;
#1711=OVER_RIDING_STYLED_ITEM(' ',(#1710),#1704,#30) ;
#550=CYLINDRICAL_SURFACE('generated cylinder',#549,3.) ;
#895=CYLINDRICAL_SURFACE('generated cylinder',#894,3.) ;
#1168=CYLINDRICAL_SURFACE('generated cylinder',#1167,3.) ;
#1192=CYLINDRICAL_SURFACE('generated cylinder',#1191,3.) ;
#1263=CYLINDRICAL_SURFACE('generated cylinder',#1262,3.) ;
#1287=CYLINDRICAL_SURFACE('generated cylinder',#1286,3.) ;
#1306=CYLINDRICAL_SURFACE('generated cylinder',#1305,3.) ;
#1364=CYLINDRICAL_SURFACE('generated cylinder',#1363,3.) ;
#1388=CYLINDRICAL_SURFACE('generated cylinder',#1387,3.) ;
#1436=CYLINDRICAL_SURFACE('generated cylinder',#1435,3.) ;
#1455=CYLINDRICAL_SURFACE('generated cylinder',#1454,16.3) ;
#1467=CYLINDRICAL_SURFACE('generated cylinder',#1466,16.3) ;
#1479=CYLINDRICAL_SURFACE('generated cylinder',#1478,9.4) ;
#1508=CYLINDRICAL_SURFACE('generated cylinder',#1507,3.) ;
#1556=CYLINDRICAL_SURFACE('generated cylinder',#1555,3.) ;
#1599=CYLINDRICAL_SURFACE('generated cylinder',#1598,2.) ;
#1623=CYLINDRICAL_SURFACE('generated cylinder',#1622,2.) ;
#45=EDGE_CURVE('',#42,#44,#40,.T.) ;
#52=EDGE_CURVE('',#42,#51,#49,.T.) ;
#59=EDGE_CURVE('',#51,#58,#56,.T.) ;
#64=EDGE_CURVE('',#58,#44,#63,.T.) ;
#83=EDGE_CURVE('',#44,#82,#80,.T.) ;
#90=EDGE_CURVE('',#89,#82,#87,.T.) ;
#95=EDGE_CURVE('',#89,#42,#94,.F.) ;
#116=EDGE_CURVE('',#113,#115,#111,.T.) ;
#123=EDGE_CURVE('',#122,#115,#120,.T.) ;
#130=EDGE_CURVE('',#122,#129,#127,.T.) ;
#137=EDGE_CURVE('',#129,#136,#134,.T.) ;
#144=EDGE_CURVE('',#136,#143,#141,.T.) ;
#151=EDGE_CURVE('',#150,#143,#148,.T.) ;
#158=EDGE_CURVE('',#157,#150,#155,.T.) ;
#165=EDGE_CURVE('',#157,#164,#162,.T.) ;
#172=EDGE_CURVE('',#171,#164,#169,.T.) ;
#179=EDGE_CURVE('',#171,#178,#176,.T.) ;
#186=EDGE_CURVE('',#178,#185,#183,.T.) ;
#193=EDGE_CURVE('',#185,#192,#190,.T.) ;
#200=EDGE_CURVE('',#199,#192,#197,.T.) ;
#205=EDGE_CURVE('',#199,#51,#204,.T.) ;
#210=EDGE_CURVE('',#113,#89,#209,.T.) ;
#256=EDGE_CURVE('',#255,#199,#244,.T.) ;
#269=EDGE_CURVE('',#268,#255,#257,.T.) ;
#276=EDGE_CURVE('',#275,#268,#273,.T.) ;
#289=EDGE_CURVE('',#288,#275,#277,.T.) ;
#302=EDGE_CURVE('',#301,#288,#290,.T.) ;
#307=EDGE_CURVE('',#58,#301,#306,.T.) ;
#337=EDGE_CURVE('',#336,#301,#334,.T.) ;
#344=EDGE_CURVE('',#336,#343,#341,.T.) ;
#351=EDGE_CURVE('',#343,#350,#348,.T.) ;
#358=EDGE_CURVE('',#350,#357,#355,.T.) ;
#365=EDGE_CURVE('',#364,#357,#362,.T.) ;
#372=EDGE_CURVE('',#364,#371,#369,.T.) ;
#379=EDGE_CURVE('',#371,#378,#376,.T.) ;
#386=EDGE_CURVE('',#385,#378,#383,.F.) ;
#393=EDGE_CURVE('',#392,#385,#390,.T.) ;
#400=EDGE_CURVE('',#392,#399,#397,.T.) ;
#407=EDGE_CURVE('',#399,#406,#404,.T.) ;
#414=EDGE_CURVE('',#413,#406,#411,.T.) ;
#421=EDGE_CURVE('',#413,#420,#418,.T.) ;
#426=EDGE_CURVE('',#420,#82,#425,.T.) ;
#463=EDGE_CURVE('',#113,#420,#462,.T.) ;
#483=EDGE_CURVE('',#482,#413,#471,.T.) ;
#496=EDGE_CURVE('',#495,#482,#484,.T.) ;
#503=EDGE_CURVE('',#495,#502,#500,.T.) ;
#516=EDGE_CURVE('',#515,#502,#504,.T.) ;
#527=EDGE_CURVE('',#115,#515,#517,.T.) ;
#557=EDGE_CURVE('',#556,#515,#554,.F.) ;
#562=EDGE_CURVE('',#556,#122,#561,.F.) ;
#594=EDGE_CURVE('',#593,#556,#582,.T.) ;
#601=EDGE_CURVE('',#600,#593,#598,.T.) ;
#614=EDGE_CURVE('',#613,#600,#602,.T.) ;
#625=EDGE_CURVE('',#406,#613,#615,.T.) ;
#630=EDGE_CURVE('',#399,#129,#629,.T.) ;
#660=EDGE_CURVE('',#659,#392,#657,.T.) ;
#667=EDGE_CURVE('',#666,#659,#664,.T.) ;
#672=EDGE_CURVE('',#136,#666,#671,.F.) ;
#700=EDGE_CURVE('',#666,#699,#697,.T.) ;
#705=EDGE_CURVE('',#143,#699,#704,.F.) ;
#726=EDGE_CURVE('',#723,#725,#721,.T.) ;
#731=EDGE_CURVE('',#725,#150,#730,.T.) ;
#738=EDGE_CURVE('',#699,#737,#735,.T.) ;
#743=EDGE_CURVE('',#737,#385,#742,.T.) ;
#748=EDGE_CURVE('',#378,#723,#747,.F.) ;
#767=EDGE_CURVE('',#764,#766,#762,.T.) ;
#772=EDGE_CURVE('',#766,#764,#771,.T.) ;
#789=EDGE_CURVE('',#788,#725,#786,.T.) ;
#794=EDGE_CURVE('',#788,#157,#793,.T.) ;
#814=EDGE_CURVE('',#813,#364,#802,.T.) ;
#827=EDGE_CURVE('',#826,#813,#815,.T.) ;
#834=EDGE_CURVE('',#826,#833,#831,.T.) ;
#847=EDGE_CURVE('',#846,#833,#835,.T.) ;
#858=EDGE_CURVE('',#164,#846,#848,.T.) ;
#865=EDGE_CURVE('',#864,#788,#862,.T.) ;
#870=EDGE_CURVE('',#371,#864,#869,.F.) ;
#902=EDGE_CURVE('',#901,#846,#899,.F.) ;
#907=EDGE_CURVE('',#901,#171,#906,.F.) ;
#939=EDGE_CURVE('',#938,#901,#927,.T.) ;
#946=EDGE_CURVE('',#945,#938,#943,.T.) ;
#959=EDGE_CURVE('',#958,#945,#947,.T.) ;
#970=EDGE_CURVE('',#357,#958,#960,.T.) ;
#975=EDGE_CURVE('',#350,#178,#974,.T.) ;
#994=EDGE_CURVE('',#991,#993,#989,.T.) ;
#999=EDGE_CURVE('',#993,#991,#998,.T.) ;
#1021=EDGE_CURVE('',#343,#185,#1020,.T.) ;
#1049=EDGE_CURVE('',#1046,#1048,#1044,.F.) ;
#1056=EDGE_CURVE('',#1055,#1046,#1053,.T.) ;
#1063=EDGE_CURVE('',#1062,#1055,#1060,.T.) ;
#1070=EDGE_CURVE('',#1062,#1069,#1067,.T.) ;
#1083=EDGE_CURVE('',#1082,#1069,#1071,.T.) ;
#1094=EDGE_CURVE('',#192,#1082,#1084,.T.) ;
#1107=EDGE_CURVE('',#1106,#336,#1095,.T.) ;
#1120=EDGE_CURVE('',#1119,#1106,#1108,.T.) ;
#1127=EDGE_CURVE('',#1119,#1126,#1124,.T.) ;
#1134=EDGE_CURVE('',#1133,#1126,#1131,.F.) ;
#1139=EDGE_CURVE('',#1048,#1133,#1138,.T.) ;
#1173=EDGE_CURVE('',#255,#1082,#1172,.F.) ;
#1197=EDGE_CURVE('',#1069,#268,#1196,.T.) ;
#1221=EDGE_CURVE('',#275,#1119,#1220,.T.) ;
#1228=EDGE_CURVE('',#1062,#1227,#1225,.T.) ;
#1235=EDGE_CURVE('',#1227,#1234,#1232,.T.) ;
#1240=EDGE_CURVE('',#1126,#1234,#1239,.T.) ;
#1268=EDGE_CURVE('',#1106,#288,#1267,.F.) ;
#1311=EDGE_CURVE('',#813,#958,#1310,.F.) ;
#1335=EDGE_CURVE('',#864,#723,#1334,.T.) ;
#1352=EDGE_CURVE('',#659,#737,#1351,.T.) ;
#1369=EDGE_CURVE('',#482,#613,#1368,.F.) ;
#1393=EDGE_CURVE('',#600,#495,#1392,.T.) ;
#1417=EDGE_CURVE('',#502,#593,#1416,.T.) ;
#1484=EDGE_CURVE('',#764,#991,#1483,.F.) ;
#1489=EDGE_CURVE('',#766,#993,#1488,.F.) ;
#1513=EDGE_CURVE('',#945,#826,#1512,.T.) ;
#1537=EDGE_CURVE('',#833,#938,#1536,.T.) ;
#1582=EDGE_CURVE('',#1055,#1581,#1579,.T.) ;
#1587=EDGE_CURVE('',#1227,#1581,#1586,.T.) ;
#1606=EDGE_CURVE('',#1581,#1605,#1603,.T.) ;
#1611=EDGE_CURVE('',#1046,#1605,#1610,.F.) ;
#1632=EDGE_CURVE('',#1629,#1631,#1627,.T.) ;
#1637=EDGE_CURVE('',#1048,#1629,#1636,.F.) ;
#1642=EDGE_CURVE('',#1133,#1631,#1641,.F.) ;
#1659=EDGE_CURVE('',#1234,#1631,#1658,.T.) ;
#1676=EDGE_CURVE('',#1629,#1605,#1675,.T.) ;
#65=EDGE_LOOP('',(#66,#67,#68,#69)) ;
#96=EDGE_LOOP('',(#97,#98,#99,#100)) ;
#211=EDGE_LOOP('',(#212,#213,#214,#215,#216,#217,#218,#219,#220,#221,#222,#223,#224,#225,#226,#227,#228)) ;
#308=EDGE_LOOP('',(#309,#310,#311,#312,#313,#314,#315,#316)) ;
#427=EDGE_LOOP('',(#428,#429,#430,#431,#432,#433,#434,#435,#436,#437,#438,#439,#440,#441,#442,#443,#444)) ;
#464=EDGE_LOOP('',(#465,#466,#467,#468)) ;
#528=EDGE_LOOP('',(#529,#530,#531,#532,#533,#534,#535,#536)) ;
#563=EDGE_LOOP('',(#564,#565,#566,#567)) ;
#631=EDGE_LOOP('',(#632,#633,#634,#635,#636,#637,#638,#639)) ;
#673=EDGE_LOOP('',(#674,#675,#676,#677,#678,#679)) ;
#706=EDGE_LOOP('',(#707,#708,#709,#710)) ;
#749=EDGE_LOOP('',(#750,#751,#752,#753,#754,#755,#756,#757)) ;
#773=EDGE_LOOP('',(#774,#775)) ;
#795=EDGE_LOOP('',(#796,#797,#798,#799)) ;
#871=EDGE_LOOP('',(#872,#873,#874,#875,#876,#877,#878,#879,#880,#881)) ;
#908=EDGE_LOOP('',(#909,#910,#911,#912)) ;
#976=EDGE_LOOP('',(#977,#978,#979,#980,#981,#982,#983,#984)) ;
#1000=EDGE_LOOP('',(#1001,#1002)) ;
#1022=EDGE_LOOP('',(#1023,#1024,#1025,#1026)) ;
#1140=EDGE_LOOP('',(#1141,#1142,#1143,#1144,#1145,#1146,#1147,#1148,#1149,#1150,#1151,#1152,#1153,#1154)) ;
#1174=EDGE_LOOP('',(#1175,#1176,#1177,#1178)) ;
#1198=EDGE_LOOP('',(#1199,#1200,#1201,#1202)) ;
#1241=EDGE_LOOP('',(#1242,#1243,#1244,#1245,#1246,#1247,#1248,#1249)) ;
#1269=EDGE_LOOP('',(#1270,#1271,#1272,#1273)) ;
#1288=EDGE_LOOP('',(#1289,#1290,#1291,#1292)) ;
#1312=EDGE_LOOP('',(#1313,#1314,#1315,#1316)) ;
#1336=EDGE_LOOP('',(#1337,#1338,#1339,#1340)) ;
#1353=EDGE_LOOP('',(#1354,#1355,#1356,#1357)) ;
#1370=EDGE_LOOP('',(#1371,#1372,#1373,#1374)) ;
#1394=EDGE_LOOP('',(#1395,#1396,#1397,#1398)) ;
#1418=EDGE_LOOP('',(#1419,#1420,#1421,#1422)) ;
#1437=EDGE_LOOP('',(#1438,#1439,#1440,#1441)) ;
#1456=EDGE_LOOP('',(#1457,#1458,#1459,#1460)) ;
#1468=EDGE_LOOP('',(#1469,#1470,#1471,#1472)) ;
#1490=EDGE_LOOP('',(#1491,#1492,#1493,#1494)) ;
#1497=EDGE_LOOP('',(#1498,#1499,#1500,#1501)) ;
#1514=EDGE_LOOP('',(#1515,#1516,#1517,#1518)) ;
#1538=EDGE_LOOP('',(#1539,#1540,#1541,#1542)) ;
#1557=EDGE_LOOP('',(#1558,#1559,#1560,#1561)) ;
#1588=EDGE_LOOP('',(#1589,#1590,#1591,#1592)) ;
#1612=EDGE_LOOP('',(#1613,#1614,#1615,#1616)) ;
#1643=EDGE_LOOP('',(#1644,#1645,#1646,#1647)) ;
#1660=EDGE_LOOP('',(#1661,#1662,#1663,#1664)) ;
#1677=EDGE_LOOP('',(#1678,#1679,#1680,#1681,#1682,#1683)) ;
#1698=EDGE_LOOP('',(#1699,#1700,#1701,#1702)) ;
#70=FACE_OUTER_BOUND('',#65,.T.) ;
#101=FACE_OUTER_BOUND('',#96,.T.) ;
#229=FACE_OUTER_BOUND('',#211,.T.) ;
#317=FACE_OUTER_BOUND('',#308,.T.) ;
#445=FACE_OUTER_BOUND('',#427,.T.) ;
#469=FACE_OUTER_BOUND('',#464,.T.) ;
#537=FACE_OUTER_BOUND('',#528,.T.) ;
#568=FACE_OUTER_BOUND('',#563,.T.) ;
#640=FACE_OUTER_BOUND('',#631,.T.) ;
#680=FACE_OUTER_BOUND('',#673,.T.) ;
#711=FACE_OUTER_BOUND('',#706,.T.) ;
#758=FACE_OUTER_BOUND('',#749,.T.) ;
#800=FACE_OUTER_BOUND('',#795,.T.) ;
#882=FACE_OUTER_BOUND('',#871,.T.) ;
#913=FACE_OUTER_BOUND('',#908,.T.) ;
#985=FACE_OUTER_BOUND('',#976,.T.) ;
#1027=FACE_OUTER_BOUND('',#1022,.T.) ;
#1155=FACE_OUTER_BOUND('',#1140,.T.) ;
#1179=FACE_OUTER_BOUND('',#1174,.T.) ;
#1203=FACE_OUTER_BOUND('',#1198,.T.) ;
#1250=FACE_OUTER_BOUND('',#1241,.T.) ;
#1274=FACE_OUTER_BOUND('',#1269,.T.) ;
#1293=FACE_OUTER_BOUND('',#1288,.T.) ;
#1317=FACE_OUTER_BOUND('',#1312,.T.) ;
#1341=FACE_OUTER_BOUND('',#1336,.T.) ;
#1358=FACE_OUTER_BOUND('',#1353,.T.) ;
#1375=FACE_OUTER_BOUND('',#1370,.T.) ;
#1399=FACE_OUTER_BOUND('',#1394,.T.) ;
#1423=FACE_OUTER_BOUND('',#1418,.T.) ;
#1442=FACE_OUTER_BOUND('',#1437,.T.) ;
#1461=FACE_OUTER_BOUND('',#1456,.T.) ;
#1473=FACE_OUTER_BOUND('',#1468,.T.) ;
#1495=FACE_OUTER_BOUND('',#1490,.T.) ;
#1502=FACE_OUTER_BOUND('',#1497,.T.) ;
#1519=FACE_OUTER_BOUND('',#1514,.T.) ;
#1543=FACE_OUTER_BOUND('',#1538,.T.) ;
#1562=FACE_OUTER_BOUND('',#1557,.T.) ;
#1593=FACE_OUTER_BOUND('',#1588,.T.) ;
#1617=FACE_OUTER_BOUND('',#1612,.T.) ;
#1648=FACE_OUTER_BOUND('',#1643,.T.) ;
#1665=FACE_OUTER_BOUND('',#1660,.T.) ;
#1684=FACE_OUTER_BOUND('',#1677,.T.) ;
#1703=FACE_OUTER_BOUND('',#1698,.T.) ;
#40=LINE('Line',#37,#39) ;
#49=LINE('Line',#46,#48) ;
#56=LINE('Line',#53,#55) ;
#63=LINE('Line',#60,#62) ;
#80=LINE('Line',#77,#79) ;
#87=LINE('Line',#84,#86) ;
#94=LINE('Line',#91,#93) ;
#111=LINE('Line',#108,#110) ;
#120=LINE('Line',#117,#119) ;
#127=LINE('Line',#124,#126) ;
#134=LINE('Line',#131,#133) ;
#141=LINE('Line',#138,#140) ;
#148=LINE('Line',#145,#147) ;
#155=LINE('Line',#152,#154) ;
#162=LINE('Line',#159,#161) ;
#169=LINE('Line',#166,#168) ;
#176=LINE('Line',#173,#175) ;
#183=LINE('Line',#180,#182) ;
#190=LINE('Line',#187,#189) ;
#197=LINE('Line',#194,#196) ;
#204=LINE('Line',#201,#203) ;
#209=LINE('Line',#206,#208) ;
#273=LINE('Line',#270,#272) ;
#306=LINE('Line',#303,#305) ;
#334=LINE('Line',#331,#333) ;
#341=LINE('Line',#338,#340) ;
#348=LINE('Line',#345,#347) ;
#355=LINE('Line',#352,#354) ;
#362=LINE('Line',#359,#361) ;
#369=LINE('Line',#366,#368) ;
#376=LINE('Line',#373,#375) ;
#383=LINE('Line',#380,#382) ;
#390=LINE('Line',#387,#389) ;
#397=LINE('Line',#394,#396) ;
#404=LINE('Line',#401,#403) ;
#411=LINE('Line',#408,#410) ;
#418=LINE('Line',#415,#417) ;
#425=LINE('Line',#422,#424) ;
#462=LINE('Line',#459,#461) ;
#500=LINE('Line',#497,#499) ;
#554=LINE('Line',#551,#553) ;
#598=LINE('Line',#595,#597) ;
#629=LINE('Line',#626,#628) ;
#657=LINE('Line',#654,#656) ;
#671=LINE('Line',#668,#670) ;
#697=LINE('Line',#694,#696) ;
#704=LINE('Line',#701,#703) ;
#730=LINE('Line',#727,#729) ;
#742=LINE('Line',#739,#741) ;
#747=LINE('Line',#744,#746) ;
#786=LINE('Line',#783,#785) ;
#793=LINE('Line',#790,#792) ;
#831=LINE('Line',#828,#830) ;
#869=LINE('Line',#866,#868) ;
#899=LINE('Line',#896,#898) ;
#943=LINE('Line',#940,#942) ;
#974=LINE('Line',#971,#973) ;
#1020=LINE('Line',#1017,#1019) ;
#1044=LINE('Line',#1041,#1043) ;
#1060=LINE('Line',#1057,#1059) ;
#1067=LINE('Line',#1064,#1066) ;
#1124=LINE('Line',#1121,#1123) ;
#1131=LINE('Line',#1128,#1130) ;
#1172=LINE('Line',#1169,#1171) ;
#1196=LINE('Line',#1193,#1195) ;
#1220=LINE('Line',#1217,#1219) ;
#1225=LINE('Line',#1222,#1224) ;
#1232=LINE('Line',#1229,#1231) ;
#1239=LINE('Line',#1236,#1238) ;
#1267=LINE('Line',#1264,#1266) ;
#1310=LINE('Line',#1307,#1309) ;
#1334=LINE('Line',#1331,#1333) ;
#1351=LINE('Line',#1348,#1350) ;
#1368=LINE('Line',#1365,#1367) ;
#1392=LINE('Line',#1389,#1391) ;
#1416=LINE('Line',#1413,#1415) ;
#1483=LINE('Line',#1480,#1482) ;
#1488=LINE('Line',#1485,#1487) ;
#1512=LINE('Line',#1509,#1511) ;
#1536=LINE('Line',#1533,#1535) ;
#1579=LINE('Line',#1576,#1578) ;
#1586=LINE('Line',#1583,#1585) ;
#1610=LINE('Line',#1607,#1609) ;
#1636=LINE('Line',#1633,#1635) ;
#1641=LINE('Line',#1638,#1640) ;
#1658=LINE('Line',#1655,#1657) ;
#1675=LINE('Line',#1672,#1674) ;
#36=PLANE('',#35) ;
#76=PLANE('',#75) ;
#107=PLANE('',#106) ;
#243=PLANE('',#242) ;
#330=PLANE('',#329) ;
#458=PLANE('',#457) ;
#581=PLANE('',#580) ;
#653=PLANE('',#652) ;
#693=PLANE('',#692) ;
#717=PLANE('',#716) ;
#782=PLANE('',#781) ;
#926=PLANE('',#925) ;
#1016=PLANE('',#1015) ;
#1040=PLANE('',#1039) ;
#1216=PLANE('',#1215) ;
#1330=PLANE('',#1329) ;
#1347=PLANE('',#1346) ;
#1412=PLANE('',#1411) ;
#1532=PLANE('',#1531) ;
#1575=PLANE('',#1574) ;
#1654=PLANE('',#1653) ;
#1671=PLANE('',#1670) ;
#1697=PLANE('',#1696) ;
#14=PLANE_ANGLE_MEASURE_WITH_UNIT(PLANE_ANGLE_MEASURE(0.0174532925199),#13) ;
#9=PRODUCT_CATEGORY_RELATIONSHIP(' ',' ',#7,#8) ;
#6=PRODUCT_DEFINITION_FORMATION_WITH_SPECIFIED_SOURCE('',' ',#5,.NOT_KNOWN.) ;
#21=SHAPE_DEFINITION_REPRESENTATION(#11,#20) ;
#42=VERTEX_POINT('',#41) ;
#44=VERTEX_POINT('',#43) ;
#51=VERTEX_POINT('',#50) ;
#58=VERTEX_POINT('',#57) ;
#82=VERTEX_POINT('',#81) ;
#89=VERTEX_POINT('',#88) ;
#113=VERTEX_POINT('',#112) ;
#115=VERTEX_POINT('',#114) ;
#122=VERTEX_POINT('',#121) ;
#129=VERTEX_POINT('',#128) ;
#136=VERTEX_POINT('',#135) ;
#143=VERTEX_POINT('',#142) ;
#150=VERTEX_POINT('',#149) ;
#157=VERTEX_POINT('',#156) ;
#164=VERTEX_POINT('',#163) ;
#171=VERTEX_POINT('',#170) ;
#178=VERTEX_POINT('',#177) ;
#185=VERTEX_POINT('',#184) ;
#192=VERTEX_POINT('',#191) ;
#199=VERTEX_POINT('',#198) ;
#255=VERTEX_POINT('',#254) ;
#268=VERTEX_POINT('',#267) ;
#275=VERTEX_POINT('',#274) ;
#288=VERTEX_POINT('',#287) ;
#301=VERTEX_POINT('',#300) ;
#336=VERTEX_POINT('',#335) ;
#343=VERTEX_POINT('',#342) ;
#350=VERTEX_POINT('',#349) ;
#357=VERTEX_POINT('',#356) ;
#364=VERTEX_POINT('',#363) ;
#371=VERTEX_POINT('',#370) ;
#378=VERTEX_POINT('',#377) ;
#385=VERTEX_POINT('',#384) ;
#392=VERTEX_POINT('',#391) ;
#399=VERTEX_POINT('',#398) ;
#406=VERTEX_POINT('',#405) ;
#413=VERTEX_POINT('',#412) ;
#420=VERTEX_POINT('',#419) ;
#482=VERTEX_POINT('',#481) ;
#495=VERTEX_POINT('',#494) ;
#502=VERTEX_POINT('',#501) ;
#515=VERTEX_POINT('',#514) ;
#556=VERTEX_POINT('',#555) ;
#593=VERTEX_POINT('',#592) ;
#600=VERTEX_POINT('',#599) ;
#613=VERTEX_POINT('',#612) ;
#659=VERTEX_POINT('',#658) ;
#666=VERTEX_POINT('',#665) ;
#699=VERTEX_POINT('',#698) ;
#723=VERTEX_POINT('',#722) ;
#725=VERTEX_POINT('',#724) ;
#737=VERTEX_POINT('',#736) ;
#764=VERTEX_POINT('',#763) ;
#766=VERTEX_POINT('',#765) ;
#788=VERTEX_POINT('',#787) ;
#813=VERTEX_POINT('',#812) ;
#826=VERTEX_POINT('',#825) ;
#833=VERTEX_POINT('',#832) ;
#846=VERTEX_POINT('',#845) ;
#864=VERTEX_POINT('',#863) ;
#901=VERTEX_POINT('',#900) ;
#938=VERTEX_POINT('',#937) ;
#945=VERTEX_POINT('',#944) ;
#958=VERTEX_POINT('',#957) ;
#991=VERTEX_POINT('',#990) ;
#993=VERTEX_POINT('',#992) ;
#1046=VERTEX_POINT('',#1045) ;
#1048=VERTEX_POINT('',#1047) ;
#1055=VERTEX_POINT('',#1054) ;
#1062=VERTEX_POINT('',#1061) ;
#1069=VERTEX_POINT('',#1068) ;
#1082=VERTEX_POINT('',#1081) ;
#1106=VERTEX_POINT('',#1105) ;
#1119=VERTEX_POINT('',#1118) ;
#1126=VERTEX_POINT('',#1125) ;
#1133=VERTEX_POINT('',#1132) ;
#1227=VERTEX_POINT('',#1226) ;
#1234=VERTEX_POINT('',#1233) ;
#1581=VERTEX_POINT('',#1580) ;
#1605=VERTEX_POINT('',#1604) ;
#1629=VERTEX_POINT('',#1628) ;
#1631=VERTEX_POINT('',#1630) ;
#12=(LENGTH_UNIT()NAMED_UNIT(*)SI_UNIT(.MILLI.,.METRE.)) ;
#13=(NAMED_UNIT(*)PLANE_ANGLE_UNIT()SI_UNIT($,.RADIAN.)) ;
#15=(NAMED_UNIT(*)SI_UNIT($,.STERADIAN.)SOLID_ANGLE_UNIT()) ;
#17=(GEOMETRIC_REPRESENTATION_CONTEXT(3)GLOBAL_UNCERTAINTY_ASSIGNED_CONTEXT((#16))GLOBAL_UNIT_ASSIGNED_CONTEXT((#12,#13,#15))REPRESENTATION_CONTEXT(' ',' ')) ;
ENDSEC;
END-ISO-10303-21;
```
