## Supplementary material for "Reducing the Cost of Rapid Antigen Tests through Swab Pooling and Extraction in a Device": stp files for 3D printing: Querstrebe.stp

```
ISO-10303-21;
HEADER;
FILE_DESCRIPTION(('CATIA V5 STEP Exchange'),'2;1');

FILE_NAME('D:\\Covid Test Halter\\Querstrebe.stp','2021-02-19T13:49:10+00:00',('none'),('none'),'CATIA Version 5 Release 20 SP 7 (IN-10)','CATIA V5 STEP AP214','none');

FILE_SCHEMA(('AUTOMOTIVE_DESIGN { 1 0 10303 214 1 1 1 1 }'));

ENDSEC;
/* file written by CATIA V5R20 */
DATA;
#5=PRODUCT('Part2','','',(#2)) ;
#2=PRODUCT_CONTEXT(' ',#1,'mechanical') ;
#1=APPLICATION_CONTEXT('automotive design') ;
#10=PRODUCT_DEFINITION('',' ',#6,#3) ;
#3=PRODUCT_DEFINITION_CONTEXT('part definition',#1,' ') ;
#11=PRODUCT_DEFINITION_SHAPE(' ',' ',#10) ;
#182=MECHANICAL_DESIGN_GEOMETRIC_PRESENTATION_REPRESENTATION(' ',(#30),#17) ;
#20=SHAPE_REPRESENTATION(' ',(#19),#17) ;
#19=AXIS2_PLACEMENT_3D(' ',#18,$,$) ;
#35=AXIS2_PLACEMENT_3D('Plane Axis2P3D',#32,#33,#34) ;
#75=AXIS2_PLACEMENT_3D('Plane Axis2P3D',#72,#73,#74) ;
#106=AXIS2_PLACEMENT_3D('Plane Axis2P3D',#103,#104,#105) ;
#137=AXIS2_PLACEMENT_3D('Plane Axis2P3D',#134,#135,#136) ;
#159=AXIS2_PLACEMENT_3D('Plane Axis2P3D',#156,#157,#158) ;
#171=AXIS2_PLACEMENT_3D('Plane Axis2P3D',#168,#169,#170) ;
#18=CARTESIAN_POINT(' ',(0.,0.,0.)) ;
#32=CARTESIAN_POINT('Axis2P3D Location',(0.,0.,0.)) ;
#37=CARTESIAN_POINT('Line Origine',(65.,0.,0.)) ;
#41=CARTESIAN_POINT('Vertex',(0.,0.,0.)) ;
#43=CARTESIAN_POINT('Vertex',(130.,0.,0.)) ;
#46=CARTESIAN_POINT('Line Origine',(0.,7.5,0.)) ;
#50=CARTESIAN_POINT('Vertex',(0.,15.,0.)) ;
#53=CARTESIAN_POINT('Line Origine',(65.,15.,0.)) ;
#57=CARTESIAN_POINT('Vertex',(130.,15.,0.)) ;
#60=CARTESIAN_POINT('Line Origine',(130.,7.5,0.)) ;
#72=CARTESIAN_POINT('Axis2P3D Location',(0.,15.,4.4408920985E-015)) ;
#77=CARTESIAN_POINT('Line Origine',(0.,15.,1.5)) ;
#81=CARTESIAN_POINT('Vertex',(0.,15.,3.)) ;
#84=CARTESIAN_POINT('Line Origine',(65.,15.,3.)) ;
#88=CARTESIAN_POINT('Vertex',(130.,15.,3.)) ;
#91=CARTESIAN_POINT('Line Origine',(130.,15.,1.5)) ;
#103=CARTESIAN_POINT('Axis2P3D Location',(0.,15.,3.)) ;
#108=CARTESIAN_POINT('Line Origine',(0.,7.5,3.)) ;
#112=CARTESIAN_POINT('Vertex',(0.,0.,3.)) ;
#115=CARTESIAN_POINT('Line Origine',(65.,0.,3.)) ;
#119=CARTESIAN_POINT('Vertex',(130.,0.,3.)) ;
#122=CARTESIAN_POINT('Line Origine',(130.,7.5,3.)) ;
#134=CARTESIAN_POINT('Axis2P3D Location',(0.,0.,3.)) ;
#139=CARTESIAN_POINT('Line Origine',(0.,0.,1.5)) ;
#144=CARTESIAN_POINT('Line Origine',(130.,0.,1.5)) ;
#156=CARTESIAN_POINT('Axis2P3D Location',(0.,0.,0.)) ;
#168=CARTESIAN_POINT('Axis2P3D Location',(130.,0.,0.)) ;
#33=DIRECTION('Axis2P3D Direction',(0.,0.,-1.)) ;
#34=DIRECTION('Axis2P3D XDirection',(0.,1.,0.)) ;
#38=DIRECTION('Vector Direction',(1.,0.,0.)) ;
#47=DIRECTION('Vector Direction',(0.,1.,0.)) ;
#54=DIRECTION('Vector Direction',(1.,0.,0.)) ;
#61=DIRECTION('Vector Direction',(0.,1.,0.)) ;
#73=DIRECTION('Axis2P3D Direction',(0.,1.,0.)) ;
#74=DIRECTION('Axis2P3D XDirection',(0.,0.,1.)) ;
#78=DIRECTION('Vector Direction',(0.,0.,1.)) ;
#85=DIRECTION('Vector Direction',(1.,0.,0.)) ;
#92=DIRECTION('Vector Direction',(0.,0.,1.)) ;
#104=DIRECTION('Axis2P3D Direction',(-0.,0.,1.)) ;
#105=DIRECTION('Axis2P3D XDirection',(0.,-1.,0.)) ;
#109=DIRECTION('Vector Direction',(0.,-1.,0.)) ;
#116=DIRECTION('Vector Direction',(1.,0.,0.)) ;
#123=DIRECTION('Vector Direction',(0.,-1.,0.)) ;
#135=DIRECTION('Axis2P3D Direction',(0.,-1.,0.)) ;
#136=DIRECTION('Axis2P3D XDirection',(0.,0.,-1.)) ;
#140=DIRECTION('Vector Direction',(0.,0.,-1.)) ;
#145=DIRECTION('Vector Direction',(0.,0.,-1.)) ;
#157=DIRECTION('Axis2P3D Direction',(1.,0.,0.)) ;
#158=DIRECTION('Axis2P3D XDirection',(0.,1.,0.)) ;
#169=DIRECTION('Axis2P3D Direction',(1.,0.,0.)) ;
#170=DIRECTION('Axis2P3D XDirection',(0.,1.,0.)) ;
#8=PRODUCT_RELATED_PRODUCT_CATEGORY('part',$,(#5)) ;
#7=PRODUCT_CATEGORY('part','specification') ;
#30=STYLED_ITEM(' ',(#29),#22) ;
#29=PRESENTATION_STYLE_ASSIGNMENT((#28)) ;
#28=SURFACE_STYLE_USAGE(.BOTH.,#27) ;
#27=SURFACE_SIDE_STYLE(' ',(#26)) ;
#26=SURFACE_STYLE_FILL_AREA(#25) ;
#25=FILL_AREA_STYLE(' ',(#24)) ;
#24=FILL_AREA_STYLE_COLOUR(' ',#23) ;
#39=VECTOR('Line Direction',#38,1.) ;
#48=VECTOR('Line Direction',#47,1.) ;
#55=VECTOR('Line Direction',#54,1.) ;
#62=VECTOR('Line Direction',#61,1.) ;
#79=VECTOR('Line Direction',#78,1.) ;
#86=VECTOR('Line Direction',#85,1.) ;
#93=VECTOR('Line Direction',#92,1.) ;
#110=VECTOR('Line Direction',#109,1.) ;
#117=VECTOR('Line Direction',#116,1.) ;
#124=VECTOR('Line Direction',#123,1.) ;
#141=VECTOR('Line Direction',#140,1.) ;
#146=VECTOR('Line Direction',#145,1.) ;
#16=UNCERTAINTY_MEASURE_WITH_UNIT(LENGTH_MEASURE(0.005),#12,'distance_accuracy_value','CONFUSED CURVE UNCERTAINTY') ;
#181=SHAPE_REPRESENTATION_RELATIONSHIP(' ',' ',#20,#180) ;
#66=ORIENTED_EDGE('',*,*,#45,.F.) ;
#67=ORIENTED_EDGE('',*,*,#52,.T.) ;
#68=ORIENTED_EDGE('',*,*,#59,.T.) ;
#69=ORIENTED_EDGE('',*,*,#64,.F.) ;
#97=ORIENTED_EDGE('',*,*,#59,.F.) ;
#98=ORIENTED_EDGE('',*,*,#83,.T.) ;
#99=ORIENTED_EDGE('',*,*,#90,.T.) ;
#100=ORIENTED_EDGE('',*,*,#95,.F.) ;
#128=ORIENTED_EDGE('',*,*,#90,.F.) ;
#129=ORIENTED_EDGE('',*,*,#114,.T.) ;
#130=ORIENTED_EDGE('',*,*,#121,.T.) ;
#131=ORIENTED_EDGE('',*,*,#126,.F.) ;
#150=ORIENTED_EDGE('',*,*,#121,.F.) ;
#151=ORIENTED_EDGE('',*,*,#143,.T.) ;
#152=ORIENTED_EDGE('',*,*,#45,.T.) ;
#153=ORIENTED_EDGE('',*,*,#148,.F.) ;
#162=ORIENTED_EDGE('',*,*,#143,.F.) ;
#163=ORIENTED_EDGE('',*,*,#114,.F.) ;
#164=ORIENTED_EDGE('',*,*,#83,.F.) ;
#165=ORIENTED_EDGE('',*,*,#52,.F.) ;
#174=ORIENTED_EDGE('',*,*,#64,.T.) ;
#175=ORIENTED_EDGE('',*,*,#95,.T.) ;
#176=ORIENTED_EDGE('',*,*,#126,.T.) ;
#177=ORIENTED_EDGE('',*,*,#148,.T.) ;
#31=CLOSED_SHELL('Closed Shell',(#71,#102,#133,#155,#167,#179)) ;
#180=ADVANCED_BREP_SHAPE_REPRESENTATION('NONE',(#22),#17) ;
#71=ADVANCED_FACE('Hauptk\X2\00F6\X0\rper',(#70),#36,.T.) ;
#102=ADVANCED_FACE('Hauptk\X2\00F6\X0\rper',(#101),#76,.T.) ;
#133=ADVANCED_FACE('Hauptk\X2\00F6\X0\rper',(#132),#107,.T.) ;
#155=ADVANCED_FACE('Hauptk\X2\00F6\X0\rper',(#154),#138,.T.) ;
#167=ADVANCED_FACE('Hauptk\X2\00F6\X0\rper',(#166),#160,.F.) ;
#179=ADVANCED_FACE('Hauptk\X2\00F6\X0\rper',(#178),#172,.T.) ;
#4=APPLICATION_PROTOCOL_DEFINITION('international standard','automotive_design',2001,#1) ;
#22=MANIFOLD_SOLID_BREP('Hauptk\X2\00F6\X0\rper',#31) ;
#23=COLOUR_RGB('Colour',0.823529411765,0.823529411765,1.) ;
#45=EDGE_CURVE('',#42,#44,#40,.T.) ;
#52=EDGE_CURVE('',#42,#51,#49,.T.) ;
#59=EDGE_CURVE('',#51,#58,#56,.T.) ;
#64=EDGE_CURVE('',#44,#58,#63,.T.) ;
#83=EDGE_CURVE('',#51,#82,#80,.T.) ;
#90=EDGE_CURVE('',#82,#89,#87,.T.) ;
#95=EDGE_CURVE('',#58,#89,#94,.T.) ;
#114=EDGE_CURVE('',#82,#113,#111,.T.) ;
#121=EDGE_CURVE('',#113,#120,#118,.T.) ;
#126=EDGE_CURVE('',#89,#120,#125,.T.) ;
#143=EDGE_CURVE('',#113,#42,#142,.T.) ;
#148=EDGE_CURVE('',#120,#44,#147,.T.) ;
#65=EDGE_LOOP('',(#66,#67,#68,#69)) ;
#96=EDGE_LOOP('',(#97,#98,#99,#100)) ;
#127=EDGE_LOOP('',(#128,#129,#130,#131)) ;
#149=EDGE_LOOP('',(#150,#151,#152,#153)) ;
#161=EDGE_LOOP('',(#162,#163,#164,#165)) ;
#173=EDGE_LOOP('',(#174,#175,#176,#177)) ;
#70=FACE_OUTER_BOUND('',#65,.T.) ;
#101=FACE_OUTER_BOUND('',#96,.T.) ;
#132=FACE_OUTER_BOUND('',#127,.T.) ;
#154=FACE_OUTER_BOUND('',#149,.T.) ;
#166=FACE_OUTER_BOUND('',#161,.T.) ;
#178=FACE_OUTER_BOUND('',#173,.T.) ;
#40=LINE('Line',#37,#39) ;
#49=LINE('Line',#46,#48) ;
#56=LINE('Line',#53,#55) ;
#63=LINE('Line',#60,#62) ;
#80=LINE('Line',#77,#79) ;
#87=LINE('Line',#84,#86) ;
#94=LINE('Line',#91,#93) ;
#111=LINE('Line',#108,#110) ;
#118=LINE('Line',#115,#117) ;
#125=LINE('Line',#122,#124) ;
#142=LINE('Line',#139,#141) ;
#147=LINE('Line',#144,#146) ;
#36=PLANE('',#35) ;
#76=PLANE('',#75) ;
#107=PLANE('',#106) ;
#138=PLANE('',#137) ;
#160=PLANE('',#159) ;
#172=PLANE('',#171) ;
#14=PLANE_ANGLE_MEASURE_WITH_UNIT(PLANE_ANGLE_MEASURE(0.0174532925199),#13) ;
#9=PRODUCT_CATEGORY_RELATIONSHIP(' ',' ',#7,#8) ;
#6=PRODUCT_DEFINITION_FORMATION_WITH_SPECIFIED_SOURCE('',' ',#5,.NOT_KNOWN.) ;
#21=SHAPE_DEFINITION_REPRESENTATION(#11,#20) ;
#42=VERTEX_POINT('',#41) ;
#44=VERTEX_POINT('',#43) ;
#51=VERTEX_POINT('',#50) ;
#58=VERTEX_POINT('',#57) ;
#82=VERTEX_POINT('',#81) ;
#89=VERTEX_POINT('',#88) ;
#113=VERTEX_POINT('',#112) ;
#120=VERTEX_POINT('',#119) ;
#12=(LENGTH_UNIT()NAMED_UNIT(*)SI_UNIT(.MILLI.,.METRE.)) ;
#13=(NAMED_UNIT(*)PLANE_ANGLE_UNIT()SI_UNIT($,.RADIAN.)) ;
#15=(NAMED_UNIT(*)SI_UNIT($,.STERADIAN.)SOLID_ANGLE_UNIT()) ;
#17=(GEOMETRIC_REPRESENTATION_CONTEXT(3)GLOBAL_UNCERTAINTY_ASSIGNED_CONTEXT((#16))GLOBAL_UNIT_ASSIGNED_CONTEXT((#12,#13,#15))REPRESENTATION_CONTEXT(' ',' ')) ;
ENDSEC;
END-ISO-10303-21;
```
